## Supplementary Data 2 for "Emergence of the novel SARS-CoV-2 lineage P.4.1 and massive spread of P.2 in South Brazil": ncov_CVL_RS_South_America_14Abr2021.json (part 54 of 64)

```
                                                                "value": "Valdinete Nascimento et al B"
                                                              },
                                                              "clade_membership": {
                                                                "value": "20J/501Y.V3"
                                                              },
                                                              "country": {
                                                                "value": "Brazil"
                                                              },
                                                              "div": 36,
                                                              "division": {
                                                                "value": "Amazonas BR"
                                                              },
                                                              "division_exposure": {
                                                                "value": "Amazonas BR"
                                                              },
                                                              "gisaid_epi_isl": {
                                                                "value": "EPI_ISL_1068270"
                                                              },
                                                              "host": {
                                                                "value": "Human"
                                                              },
                                                              "custom_location": {
                                                                "confidence": {
                                                                  "Brazil": 1.0
                                                                },
                                                                "entropy": -1.000088900581841e-12,
                                                                "value": "Brazil"
                                                              },
                                                              "location": {
                                                                "value": "Manaus"
                                                              },
                                                              "num_date": {
                                                                "confidence": [
                                                                  2021.0287671232877,
                                                                  2021.0287671232877
                                                                ],
                                                                "value": 2021.0287671232877
                                                              },
                                                              "originating_lab": {
                                                                "value": "Laboratorio de Ecologia de Doencas Transmissiveis na Amazonia, Instituto Leonidas e Maria Deane - Fiocruz Amazonia"
                                                              },
                                                              "pangolin_lineage": {
                                                                "value": "P.1"
                                                              },
                                                              "recency": {
                                                                "value": "One week ago"
                                                              },
                                                              "region": {
                                                                "value": "South America"
                                                              },
                                                              "region_exposure": {
                                                                "value": "South America"
                                                              },

                                                              "subclade_membership": {
                                                                "value": "20J/501Y.V3"
                                                              },
                                                              "submitting_lab": {
                                                                "value": "Laboratorio de Ecologia de Doencas Transmissiveis na Amazonia, Instituto Leonidas e Maria Deane - Fiocruz Amazonia"
                                                              },
                                                              "url": "https://www.gisaid.org"
                                                            }
                                                          },
                                                          {
                                                            "branch_attrs": {
                                                              "mutations": {}
                                                            },
                                                            "children": [
                                                              {
                                                                "branch_attrs": {
                                                                  "labels": {
                                                                    "aa": "ORF1a: L3829F; ORF1b: A2334V"
                                                                  },
                                                                  "mutations": {
                                                                    "ORF1a": [
                                                                      "L3829F"
                                                                    ],
                                                                    "ORF1b": [
                                                                      "A2334V"
                                                                    ],
                                                                    "nuc": [
                                                                      "C11750T",
                                                                      "C20468T"
                                                                    ]
                                                                  }
                                                                },
                                                                "name": "Brazil/GO-1206/2021",
                                                                "node_attrs": {

                                                                  "author": {
                                                                    "author": "Claudio Tavares Sacchi et al",
                                                                    "value": "Claudio Tavares Sacchi et al"
                                                                  },
                                                                  "clade_membership": {
                                                                    "value": "20J/501Y.V3"
                                                                  },
                                                                  "country": {
                                                                    "value": "Brazil"
                                                                  },
                                                                  "div": 36,
                                                                  "division": {
                                                                    "value": "Amazonas BR"
                                                                  },
                                                                  "division_exposure": {
                                                                    "value": "Amazonas BR"
                                                                  },
                                                                  "gisaid_epi_isl": {
                                                                    "value": "EPI_ISL_985313"
                                                                  },
                                                                  "host": {
                                                                    "value": "Human"
                                                                  },
                                                                  "custom_location": {
                                                                    "confidence": {
                                                                      "Brazil": 1.0
                                                                    },
                                                                    "entropy": -1.000088900581841e-12,
                                                                    "value": "Brazil"
                                                                  },
                                                                  "location": {
                                                                    "value": "Manaus"
                                                                  },
                                                                  "num_date": {
                                                                    "confidence": [
                                                                      2021.0506849315068,
                                                                      2021.0506849315068
                                                                    ],
                                                                    "value": 2021.0506849315068
                                                                  },
                                                                  "originating_lab": {
                                                                    "value": "LACEN do Estado de Goias"
                                                                  },
                                                                  "pangolin_lineage": {
                                                                    "value": "P.1"
                                                                  },
                                                                  "recency": {
                                                                    "value": "One month ago"
                                                                  },
                                                                  "region": {
                                                                    "value": "South America"
                                                                  },
                                                                  "region_exposure": {
                                                                    "value": "South America"
                                                                  },

                                                                  "subclade_membership": {
                                                                    "value": "20J/501Y.V3"
                                                                  },
                                                                  "submitting_lab": {
                                                                    "value": "Instituto Adolfo Lutz, Interdiciplinary Procedures Center, Strategic Laboratory"
                                                                  },
                                                                  "url": "https://www.gisaid.org"
                                                                }
                                                              },
                                                              {
                                                                "branch_attrs": {
                                                                  "mutations": {}
                                                                },
                                                                "children": [
                                                                  {
                                                                    "branch_attrs": {
                                                                      "mutations": {
                                                                        "nuc": [
                                                                          "G23608T"
                                                                        ]
                                                                      }
                                                                    },
                                                                    "name": "Brazil/GO-1210/2021",
                                                                    "node_attrs": {

                                                                      "author": {
                                                                        "author": "Claudio Tavares Sacchi et al",
                                                                        "value": "Claudio Tavares Sacchi et al"
                                                                      },
                                                                      "clade_membership": {
                                                                        "value": "20J/501Y.V3"
                                                                      },
                                                                      "country": {
                                                                        "value": "Brazil"
                                                                      },
                                                                      "div": 35,
                                                                      "division": {
                                                                        "value": "Amazonas BR"
                                                                      },
                                                                      "division_exposure": {
                                                                        "value": "Amazonas BR"
                                                                      },
                                                                      "gisaid_epi_isl": {
                                                                        "value": "EPI_ISL_985317"
                                                                      },
                                                                      "host": {
                                                                        "value": "Human"
                                                                      },
                                                                      "custom_location": {
                                                                        "confidence": {
                                                                          "Brazil": 1.0
                                                                        },
                                                                        "entropy": -1.000088900581841e-12,
                                                                        "value": "Brazil"
                                                                      },
                                                                      "location": {
                                                                        "value": "Manaus"
                                                                      },
                                                                      "num_date": {
                                                                        "confidence": [
                                                                          2021.0506849315068,
                                                                          2021.0506849315068
                                                                        ],
                                                                        "value": 2021.0506849315068
                                                                      },
                                                                      "originating_lab": {
                                                                        "value": "LACEN do Estado de Goias"
                                                                      },
                                                                      "pangolin_lineage": {
                                                                        "value": "P.1"
                                                                      },
                                                                      "recency": {
                                                                        "value": "One month ago"
                                                                      },
                                                                      "region": {
                                                                        "value": "South America"
                                                                      },
                                                                      "region_exposure": {
                                                                        "value": "South America"
                                                                      },

                                                                      "subclade_membership": {
                                                                        "value": "20J/501Y.V3"
                                                                      },
                                                                      "submitting_lab": {
                                                                        "value": "Instituto Adolfo Lutz, Interdiciplinary Procedures Center, Strategic Laboratory"
                                                                      },
                                                                      "url": "https://www.gisaid.org"
                                                                    }
                                                                  },
                                                                  {
                                                                    "branch_attrs": {
                                                                      "mutations": {}
                                                                    },
                                                                    "children": [
                                                                      {
                                                                        "branch_attrs": {
                                                                          "mutations": {}
                                                                        },
                                                                        "name": "Brazil/AM-20143297CR/2020",
                                                                        "node_attrs": {

                                                                          "author": {
                                                                            "author": "Valdinete Nascimento et al",
                                                                            "value": "Valdinete Nascimento et al B"
                                                                          },
                                                                          "clade_membership": {
                                                                            "value": "20J/501Y.V3"
                                                                          },
                                                                          "country": {
                                                                            "value": "Brazil"
                                                                          },
                                                                          "div": 34,
                                                                          "division": {
                                                                            "value": "Amazonas BR"
                                                                          },
                                                                          "division_exposure": {
                                                                            "value": "Amazonas BR"
                                                                          },
                                                                          "gisaid_epi_isl": {
                                                                            "value": "EPI_ISL_1068114"
                                                                          },
                                                                          "host": {
                                                                            "value": "Human"
                                                                          },
                                                                          "custom_location": {
                                                                            "confidence": {
                                                                              "Brazil": 1.0
                                                                            },
                                                                            "entropy": -1.000088900581841e-12,
                                                                            "value": "Brazil"
                                                                          },
                                                                          "location": {
                                                                            "value": "Manaus"
                                                                          },
                                                                          "num_date": {
                                                                            "confidence": [
                                                                              2020.9767759562842,
                                                                              2020.9767759562842
                                                                            ],
                                                                            "value": 2020.9767759562842
                                                                          },
                                                                          "originating_lab": {
                                                                            "value": "Laboratorio de Ecologia de Doencas Transmissiveis na Amazonia, Instituto Leonidas e Maria Deane - Fiocruz Amazonia"
                                                                          },
                                                                          "pangolin_lineage": {
                                                                            "value": "P.1"
                                                                          },
                                                                          "recency": {
                                                                            "value": "One week ago"
                                                                          },
                                                                          "region": {
                                                                            "value": "South America"
                                                                          },
                                                                          "region_exposure": {
                                                                            "value": "South America"
                                                                          },

                                                                          "subclade_membership": {
                                                                            "value": "20J/501Y.V3"
                                                                          },
                                                                          "submitting_lab": {
                                                                            "value": "Laboratorio de Ecologia de Doencas Transmissiveis na Amazonia, Instituto Leonidas e Maria Deane - Fiocruz Amazonia"
                                                                          },
                                                                          "url": "https://www.gisaid.org"
                                                                        }
                                                                      },
                                                                      {
                                                                        "branch_attrs": {
                                                                          "mutations": {}
                                                                        },
                                                                        "name": "Brazil/GO-1193/2021",
                                                                        "node_attrs": {

                                                                          "author": {
                                                                            "author": "Claudio Tavares Sacchi et al",
                                                                            "value": "Claudio Tavares Sacchi et al"
                                                                          },
                                                                          "clade_membership": {
                                                                            "value": "20J/501Y.V3"
                                                                          },
                                                                          "country": {
                                                                            "value": "Brazil"
                                                                          },
                                                                          "div": 34,
                                                                          "division": {
                                                                            "value": "Amazonas BR"
                                                                          },
                                                                          "division_exposure": {
                                                                            "value": "Amazonas BR"
                                                                          },
                                                                          "gisaid_epi_isl": {
                                                                            "value": "EPI_ISL_985303"
                                                                          },
                                                                          "host": {
                                                                            "value": "Human"
                                                                          },
                                                                          "custom_location": {
                                                                            "confidence": {
                                                                              "Brazil": 1.0
                                                                            },
                                                                            "entropy": -1.000088900581841e-12,
                                                                            "value": "Brazil"
                                                                          },
                                                                          "location": {
                                                                            "value": "Manaus"
                                                                          },
                                                                          "num_date": {
                                                                            "confidence": [
                                                                              2021.0506849315068,
                                                                              2021.0506849315068
                                                                            ],
                                                                            "value": 2021.0506849315068
                                                                          },
                                                                          "originating_lab": {
                                                                            "value": "LACEN do Estado de Goias"
                                                                          },
                                                                          "pangolin_lineage": {
                                                                            "value": "P.1"
                                                                          },
                                                                          "recency": {
                                                                            "value": "One month ago"
                                                                          },
                                                                          "region": {
                                                                            "value": "South America"
                                                                          },
                                                                          "region_exposure": {
                                                                            "value": "South America"
                                                                          },

                                                                          "subclade_membership": {
                                                                            "value": "20J/501Y.V3"
                                                                          },
                                                                          "submitting_lab": {
                                                                            "value": "Instituto Adolfo Lutz, Interdiciplinary Procedures Center, Strategic Laboratory"
                                                                          },
                                                                          "url": "https://www.gisaid.org"
                                                                        }
                                                                      }
                                                                    ],
                                                                    "name": "NODE_0003793",
                                                                    "node_attrs": {
                                                                      "clade_membership": {
                                                                        "value": "20J/501Y.V3"
                                                                      },
                                                                      "div": 34,
                                                                      "custom_location": {
                                                                        "confidence": {
                                                                          "Brazil": 0.9990292123777439
                                                                        },
                                                                        "entropy": 0.008115328926552166,
                                                                        "value": "Brazil"
                                                                      },
                                                                      "num_date": {
                                                                        "confidence": [
                                                                          2020.9599776474126,
                                                                          2020.9767759562842
                                                                        ],
                                                                        "value": 2020.9767759562842
                                                                      },
                                                                      "subclade_membership": {
                                                                        "value": "20J/501Y.V3"
                                                                      }
                                                                    }
                                                                  }
                                                                ],
                                                                "name": "NODE_0003792",
                                                                "node_attrs": {
                                                                  "clade_membership": {
                                                                    "value": "20J/501Y.V3"
                                                                  },
                                                                  "div": 34,
                                                                  "custom_location": {
                                                                    "confidence": {
                                                                      "Brazil": 0.9989452160694892
                                                                    },
                                                                    "entropy": 0.00871665449868468,
                                                                    "value": "Brazil"
                                                                  },
                                                                  "num_date": {
                                                                    "confidence": [
                                                                      2020.9421467543557,
                                                                      2020.9745475921368
                                                                    ],
                                                                    "value": 2020.9656341355471
                                                                  },
                                                                  "subclade_membership": {
                                                                    "value": "20J/501Y.V3"
                                                                  }
                                                                }
                                                              }
                                                            ],
                                                            "name": "NODE_0003791",
                                                            "node_attrs": {
                                                              "clade_membership": {
                                                                "value": "20J/501Y.V3"
                                                              },
                                                              "div": 34,
                                                              "custom_location": {
                                                                "confidence": {
                                                                  "Brazil": 0.9989446200967447
                                                                },
                                                                "entropy": 0.008720836778830383,
                                                                "value": "Brazil"
                                                              },
                                                              "num_date": {
                                                                "confidence": [
                                                                  2020.917675421546,
                                                                  2020.9707219112056
                                                                ],
                                                                "value": 2020.9567752712032
                                                              },
                                                              "subclade_membership": {
                                                                "value": "20J/501Y.V3"
                                                              }
                                                            }
                                                          }
                                                        ],
                                                        "name": "NODE_0003614",
                                                        "node_attrs": {
                                                          "clade_membership": {
                                                            "value": "20J/501Y.V3"
                                                          },
                                                          "div": 34,
                                                          "custom_location": {
                                                            "confidence": {
                                                              "Brazil": 0.9990220738087084
                                                            },
                                                            "entropy": 0.008166274625401785,
                                                            "value": "Brazil"
                                                          },
                                                          "num_date": {
                                                            "confidence": [
                                                              2020.8784273879244,
                                                              2020.9643577881877
                                                            ],
                                                            "value": 2020.9382467940763
                                                          },
                                                          "subclade_membership": {
                                                            "value": "20J/501Y.V3"
                                                          }
                                                        }
                                                      }
                                                    ],
                                                    "name": "NODE_0001791",
                                                    "node_attrs": {
                                                      "clade_membership": {
                                                        "value": "20J/501Y.V3"
                                                      },
                                                      "div": 34,
                                                      "custom_location": {
                                                        "confidence": {
                                                          "Brazil": 0.9999207516299615
                                                        },
                                                        "entropy": 0.0008483470278486691,
                                                        "value": "Brazil"
                                                      },
                                                      "num_date": {
                                                        "confidence": [
                                                          2020.825725268881,
                                                          2020.9575796402373
                                                        ],
                                                        "value": 2020.8811166596568
                                                      },
                                                      "subclade_membership": {
                                                        "value": "20J/501Y.V3"
                                                      }
                                                    }
                                                  },
                                                  {
                                                    "branch_attrs": {
                                                      "mutations": {
                                                        "nuc": [
                                                          "C11758T"
                                                        ]
                                                      }
                                                    },
                                                    "children": [
                                                      {
                                                        "branch_attrs": {
                                                          "labels": {
                                                            "aa": "ORF3a: A23V"
                                                          },
                                                          "mutations": {
                                                            "ORF3a": [
                                                              "A23V"
                                                            ],
                                                            "nuc": [
                                                              "C1426T",
                                                              "C25460T",
                                                              "A29834T"
                                                            ]
                                                          }
                                                        },
                                                        "name": "Brazil/AM-L77-CD2297/2021",
                                                        "node_attrs": {
                                                          "author": {
                                                            "author": "Brazil-UK Centre for Arbovirus Discovery Diagnosis Genomics et al",
                                                            "value": "Brazil-UK Centre for Arbovirus Discovery Diagnosis Genomics et al"
                                                          },
                                                          "clade_membership": {
                                                            "value": "20J/501Y.V3"
                                                          },
                                                          "country": {
                                                            "value": "Brazil"
                                                          },
                                                          "div": 37,
                                                          "division": {
                                                            "value": "Amazonas BR"
                                                          },
                                                          "division_exposure": {
                                                            "value": "Amazonas BR"
                                                          },
                                                          "gisaid_epi_isl": {
                                                            "value": "EPI_ISL_1060889"
                                                          },
                                                          "host": {
                                                            "value": "Human"
                                                          },
                                                          "custom_location": {
                                                            "confidence": {
                                                              "Brazil": 1.0
                                                            },
                                                            "entropy": -1.000088900581841e-12,
                                                            "value": "Brazil"
                                                          },
                                                          "location": {
                                                            "value": "Manaus"
                                                          },
                                                          "num_date": {
                                                            "confidence": [
                                                              2021.009589041096,
                                                              2021.009589041096
                                                            ],
                                                            "value": 2021.009589041096
                                                          },
                                                          "originating_lab": {
                                                            "value": "CDL Laboratorio Santos e Vidal LTDA."
                                                          },
                                                          "pangolin_lineage": {
                                                            "value": "P.1"
                                                          },
                                                          "recency": {
                                                            "value": "One week ago"
                                                          },
                                                          "region": {
                                                            "value": "South America"
                                                          },
                                                          "region_exposure": {
                                                            "value": "South America"
                                                          },
                                                          "subclade_membership": {
                                                            "value": "20J/501Y.V3"
                                                          },
                                                          "submitting_lab": {
                                                            "value": "Instituto de Medicina Tropical de Sao Paulo"
                                                          },
                                                          "url": "https://www.gisaid.org"
                                                        }
                                                      },
                                                      {
                                                        "branch_attrs": {
                                                          "labels": {
                                                            "aa": "ORF1a: T2615I, L3951V; ORF8: E64*"
                                                          },
                                                          "mutations": {
                                                            "ORF1a": [
                                                              "T2615I",
                                                              "L3951V"
                                                            ],
                                                            "ORF8": [
                                                              "E64*"
                                                            ],
                                                            "nuc": [
                                                              "C8109T",
                                                              "C12116G",
                                                              "G28083T"
                                                            ]
                                                          }
                                                        },
                                                        "children": [
                                                          {
                                                            "branch_attrs": {
                                                              "mutations": {}
                                                            },
                                                            "name": "Brazil/AM-L81-CD2469/2020",
                                                            "node_attrs": {
                                                              "author": {
                                                                "author": "Brazil-UK Centre for Arbovirus Discovery Diagnosis Genomics et al",
                                                                "value": "Brazil-UK Centre for Arbovirus Discovery Diagnosis Genomics et al"
                                                              },
                                                              "clade_membership": {
                                                                "value": "20J/501Y.V3"
                                                              },
                                                              "country": {
                                                                "value": "Brazil"
                                                              },
                                                              "div": 37,
                                                              "division": {
                                                                "value": "Amazonas BR"
                                                              },
                                                              "division_exposure": {
                                                                "value": "Amazonas BR"
                                                              },
                                                              "gisaid_epi_isl": {
                                                                "value": "EPI_ISL_1060898"
                                                              },
                                                              "host": {
                                                                "value": "Human"
                                                              },
                                                              "custom_location": {
                                                                "confidence": {
                                                                  "Brazil": 1.0
                                                                },
                                                                "entropy": -1.000088900581841e-12,
                                                                "value": "Brazil"
                                                              },
                                                              "location": {
                                                                "value": "Manaus"
                                                              },
                                                              "num_date": {
                                                                "confidence": [
                                                                  2020.9986338797814,
                                                                  2020.9986338797814
                                                                ],
                                                                "value": 2020.9986338797814
                                                              },
                                                              "originating_lab": {
                                                                "value": "CDL Laboratorio Santos e Vidal LTDA."
                                                              },
                                                              "pangolin_lineage": {
                                                                "value": "P.1"
                                                              },
                                                              "recency": {
                                                                "value": "One week ago"
                                                              },
                                                              "region": {
                                                                "value": "South America"
                                                              },
                                                              "region_exposure": {
                                                                "value": "South America"
                                                              },
                                                              "subclade_membership": {
                                                                "value": "20J/501Y.V3"
                                                              },
                                                              "submitting_lab": {
                                                                "value": "Instituto de Medicina Tropical de Sao Paulo"
                                                              },
                                                              "url": "https://www.gisaid.org"
                                                            }
                                                          },
                                                          {
                                                            "branch_attrs": {
                                                              "mutations": {}
                                                            },
                                                            "name": "Brazil/AM-L78-CD2337_2/2021",
                                                            "node_attrs": {
                                                              "author": {
                                                                "author": "Brazil-UK Centre for Arbovirus Discovery Diagnosis Genomics et al",
                                                                "value": "Brazil-UK Centre for Arbovirus Discovery Diagnosis Genomics et al"
                                                              },
                                                              "clade_membership": {
                                                                "value": "20J/501Y.V3"
                                                              },
                                                              "country": {
                                                                "value": "Brazil"
                                                              },
                                                              "div": 37,
                                                              "division": {
                                                                "value": "Amazonas BR"
                                                              },
                                                              "division_exposure": {
                                                                "value": "Amazonas BR"
                                                              },
                                                              "gisaid_epi_isl": {
                                                                "value": "EPI_ISL_1060959"
                                                              },
                                                              "host": {
                                                                "value": "Human"
                                                              },
                                                              "custom_location": {
                                                                "confidence": {
                                                                  "Brazil": 1.0
                                                                },
                                                                "entropy": -1.000088900581841e-12,
                                                                "value": "Brazil"
                                                              },
                                                              "location": {
                                                                "value": "Manaus"
                                                              },
                                                              "num_date": {
                                                                "confidence": [
                                                                  2021.0232876712328,
                                                                  2021.0232876712328
                                                                ],
                                                                "value": 2021.0232876712328
                                                              },
                                                              "originating_lab": {
                                                                "value": "CDL Laboratorio Santos e Vidal LTDA."
                                                              },
                                                              "pangolin_lineage": {
                                                                "value": "P.1"
                                                              },
                                                              "recency": {
                                                                "value": "One week ago"
                                                              },
                                                              "region": {
                                                                "value": "South America"
                                                              },
                                                              "region_exposure": {
                                                                "value": "South America"
                                                              },
                                                              "subclade_membership": {
                                                                "value": "20J/501Y.V3"
                                                              },
                                                              "submitting_lab": {
                                                                "value": "Instituto de Medicina Tropical de Sao Paulo"
                                                              },
                                                              "url": "https://www.gisaid.org"
                                                            }
                                                          }
                                                        ],
                                                        "name": "NODE_0001832",
                                                        "node_attrs": {
                                                          "clade_membership": {
                                                            "value": "20J/501Y.V3"
                                                          },
                                                          "div": 37,
                                                          "custom_location": {
                                                            "confidence": {
                                                              "Brazil": 0.9991066611648081
                                                            },
                                                            "entropy": 0.007553793814989378,
                                                            "value": "Brazil"
                                                          },
                                                          "num_date": {
                                                            "confidence": [
                                                              2020.9652963292192,
                                                              2020.9986338797814
                                                            ],
                                                            "value": 2020.9986338797814
                                                          },
                                                          "subclade_membership": {
                                                            "value": "20J/501Y.V3"
                                                          }
                                                        }
                                                      },
                                                      {
                                                        "branch_attrs": {
                                                          "mutations": {}
                                                        },
                                                        "children": [
                                                          {
                                                            "branch_attrs": {
                                                              "labels": {
                                                                "aa": "ORF1b: T1555I"
                                                              },
                                                              "mutations": {
                                                                "ORF1b": [
                                                                  "T1555I"
                                                                ],
                                                                "nuc": [
                                                                  "C18131T"
                                                                ]
                                                              }
                                                            },
                                                            "name": "Brazil/AM-L81-CD2471/2020",
                                                            "node_attrs": {
                                                              "author": {
                                                                "author": "Brazil-UK Centre for Arbovirus Discovery Diagnosis Genomics et al",
                                                                "value": "Brazil-UK Centre for Arbovirus Discovery Diagnosis Genomics et al"
                                                              },
                                                              "clade_membership": {
                                                                "value": "20J/501Y.V3"
                                                              },
                                                              "country": {
                                                                "value": "Brazil"
                                                              },
                                                              "div": 35,
                                                              "division": {
                                                                "value": "Amazonas BR"
                                                              },
                                                              "division_exposure": {
                                                                "value": "Amazonas BR"
                                                              },
                                                              "gisaid_epi_isl": {
                                                                "value": "EPI_ISL_1060888"
                                                              },
                                                              "host": {
                                                                "value": "Human"
                                                              },
                                                              "custom_location": {
                                                                "confidence": {
                                                                  "Brazil": 0.9999999999999999
                                                                },
                                                                "entropy": -9.99866855976916e-13,
                                                                "value": "Brazil"
                                                              },
                                                              "location": {
                                                                "value": "Manaus"
                                                              },
                                                              "num_date": {
                                                                "confidence": [
                                                                  2020.99043715847,
                                                                  2020.99043715847
                                                                ],
                                                                "value": 2020.99043715847
                                                              },
                                                              "originating_lab": {
                                                                "value": "CDL Laboratorio Santos e Vidal LTDA."
                                                              },
                                                              "pangolin_lineage": {
                                                                "value": "P.1"
                                                              },
                                                              "recency": {
                                                                "value": "One week ago"
                                                              },
                                                              "region": {
                                                                "value": "South America"
                                                              },
                                                              "region_exposure": {
                                                                "value": "South America"
                                                              },
                                                              "subclade_membership": {
                                                                "value": "20J/501Y.V3"
                                                              },
                                                              "submitting_lab": {
                                                                "value": "Instituto de Medicina Tropical de Sao Paulo"
                                                              },
                                                              "url": "https://www.gisaid.org"
                                                            }
                                                          },
                                                          {
                                                            "branch_attrs": {
                                                              "mutations": {}
                                                            },
                                                            "children": [
                                                              {
                                                                "branch_attrs": {
                                                                  "mutations": {}
                                                                },
                                                                "name": "Brazil/AM-20892199FT/2020",
                                                                "node_attrs": {

                                                                  "author": {
                                                                    "author": "Valdinete Nascimento et al",
                                                                    "value": "Valdinete Nascimento et al B"
                                                                  },
                                                                  "clade_membership": {
                                                                    "value": "20J/501Y.V3"
                                                                  },
                                                                  "country": {
                                                                    "value": "Brazil"
                                                                  },
                                                                  "div": 34,
                                                                  "division": {
                                                                    "value": "Amazonas BR"
                                                                  },
                                                                  "division_exposure": {
                                                                    "value": "Amazonas BR"
                                                                  },
                                                                  "gisaid_epi_isl": {
                                                                    "value": "EPI_ISL_1068221"
                                                                  },
                                                                  "host": {
                                                                    "value": "Human"
                                                                  },
                                                                  "custom_location": {
                                                                    "confidence": {
                                                                      "Brazil": 1.0
                                                                    },
                                                                    "entropy": -1.000088900581841e-12,
                                                                    "value": "Brazil"
                                                                  },
                                                                  "location": {
                                                                    "value": "Manaus"
                                                                  },
                                                                  "num_date": {
                                                                    "confidence": [
                                                                      2020.97131147541,
                                                                      2020.97131147541
                                                                    ],
                                                                    "value": 2020.97131147541
                                                                  },
                                                                  "originating_lab": {
                                                                    "value": "Laboratorio de Ecologia de Doencas Transmissiveis na Amazonia, Instituto Leonidas e Maria Deane - Fiocruz Amazonia"
                                                                  },
                                                                  "pangolin_lineage": {
                                                                    "value": "P.1"
                                                                  },
                                                                  "recency": {
                                                                    "value": "One week ago"
                                                                  },
                                                                  "region": {
                                                                    "value": "South America"
                                                                  },
                                                                  "region_exposure": {
                                                                    "value": "South America"
                                                                  },

                                                                  "subclade_membership": {
                                                                    "value": "20J/501Y.V3"
                                                                  },
                                                                  "submitting_lab": {
                                                                    "value": "Laboratorio de Ecologia de Doencas Transmissiveis na Amazonia, Instituto Leonidas e Maria Deane - Fiocruz Amazonia"
                                                                  },
                                                                  "url": "https://www.gisaid.org"
                                                                }
                                                              },
                                                              {
                                                                "branch_attrs": {
                                                                  "mutations": {}
                                                                },
                                                                "children": [
                                                                  {
                                                                    "branch_attrs": {
                                                                      "mutations": {}
                                                                    },
                                                                    "name": "Brazil/AM-21143455VM/2021",
                                                                    "node_attrs": {

                                                                      "author": {
                                                                        "author": "Valdinete Nascimento et al",
                                                                        "value": "Valdinete Nascimento et al B"
                                                                      },
                                                                      "clade_membership": {
                                                                        "value": "20J/501Y.V3"
                                                                      },
                                                                      "country": {
                                                                        "value": "Brazil"
                                                                      },
                                                                      "div": 34,
                                                                      "division": {
                                                                        "value": "Amazonas BR"
                                                                      },
                                                                      "division_exposure": {
                                                                        "value": "Amazonas BR"
                                                                      },
                                                                      "gisaid_epi_isl": {
                                                                        "value": "EPI_ISL_1068268"
                                                                      },
                                                                      "host": {
                                                                        "value": "Human"
                                                                      },
                                                                      "custom_location": {
                                                                        "confidence": {
                                                                          "Brazil": 0.9999999999999999
                                                                        },
                                                                        "entropy": -9.99866855976916e-13,
                                                                        "value": "Brazil"
                                                                      },
                                                                      "location": {
                                                                        "value": "Manaus"
                                                                      },
                                                                      "num_date": {
                                                                        "confidence": [
                                                                          2021.0205479452054,
                                                                          2021.0205479452054
                                                                        ],
                                                                        "value": 2021.0205479452054
                                                                      },
                                                                      "originating_lab": {
                                                                        "value": "Laboratorio de Ecologia de Doencas Transmissiveis na Amazonia, Instituto Leonidas e Maria Deane - Fiocruz Amazonia"
                                                                      },
                                                                      "pangolin_lineage": {
                                                                        "value": "P.1"
                                                                      },
                                                                      "recency": {
                                                                        "value": "One week ago"
                                                                      },
                                                                      "region": {
                                                                        "value": "South America"
                                                                      },
                                                                      "region_exposure": {
                                                                        "value": "South America"
                                                                      },

                                                                      "subclade_membership": {
                                                                        "value": "20J/501Y.V3"
                                                                      },
                                                                      "submitting_lab": {
                                                                        "value": "Laboratorio de Ecologia de Doencas Transmissiveis na Amazonia, Instituto Leonidas e Maria Deane - Fiocruz Amazonia"
                                                                      },
                                                                      "url": "https://www.gisaid.org"
                                                                    }
                                                                  },
                                                                  {
                                                                    "branch_attrs": {
                                                                      "mutations": {}
                                                                    },
                                                                    "children": [
                                                                      {
                                                                        "branch_attrs": {
                                                                          "mutations": {}
                                                                        },
                                                                        "name": "Brazil/AM-21140415MR-R2/2021",
                                                                        "node_attrs": {

                                                                          "author": {
                                                                            "author": "Valdinete Nascimento et al",
                                                                            "value": "Valdinete Nascimento et al B"
                                                                          },
                                                                          "clade_membership": {
                                                                            "value": "20J/501Y.V3"
                                                                          },
                                                                          "country": {
                                                                            "value": "Brazil"
                                                                          },
                                                                          "div": 34,
                                                                          "division": {
                                                                            "value": "Amazonas BR"
                                                                          },
                                                                          "division_exposure": {
                                                                            "value": "Amazonas BR"
                                                                          },
                                                                          "gisaid_epi_isl": {
                                                                            "value": "EPI_ISL_1034304"
                                                                          },
                                                                          "host": {
                                                                            "value": "Human"
                                                                          },
                                                                          "custom_location": {
                                                                            "confidence": {
                                                                              "Brazil": 1.0
                                                                            },
                                                                            "entropy": -1.000088900581841e-12,
                                                                            "value": "Brazil"
                                                                          },
                                                                          "location": {
                                                                            "value": "Manaus"
                                                                          },
                                                                          "num_date": {
                                                                            "confidence": [
                                                                              2021.0506849315068,
                                                                              2021.0506849315068
                                                                            ],
                                                                            "value": 2021.0506849315068
                                                                          },
                                                                          "originating_lab": {
                                                                            "value": "Laboratorio de Ecologia de Doencas Transmissiveis na Amazonia, Instituto Leonidas e Maria Deane - Fiocruz Amazonia"
                                                                          },
                                                                          "pangolin_lineage": {
                                                                            "value": "P.1"
                                                                          },
                                                                          "recency": {
                                                                            "value": "One week ago"
                                                                          },
                                                                          "region": {
                                                                            "value": "South America"
                                                                          },
                                                                          "region_exposure": {
                                                                            "value": "South America"
                                                                          },

                                                                          "subclade_membership": {
                                                                            "value": "20J/501Y.V3"
                                                                          },
                                                                          "submitting_lab": {
                                                                            "value": "Laboratorio de Ecologia de Doencas Transmissiveis na Amazonia, Instituto Leonidas e Maria Deane - Fiocruz Amazonia"
                                                                          },
                                                                          "url": "https://www.gisaid.org"
                                                                        }
                                                                      },
                                                                      {
                                                                        "branch_attrs": {
                                                                          "mutations": {}
                                                                        },
                                                                        "name": "Brazil/GO-1214/2021",
                                                                        "node_attrs": {

                                                                          "author": {
                                                                            "author": "Claudio Tavares Sacchi et al",
                                                                            "value": "Claudio Tavares Sacchi et al"
                                                                          },
                                                                          "clade_membership": {
                                                                            "value": "20J/501Y.V3"
                                                                          },
                                                                          "country": {
                                                                            "value": "Brazil"
                                                                          },
                                                                          "div": 34,
                                                                          "division": {
                                                                            "value": "Goi\u00e1s"
                                                                          },
                                                                          "division_exposure": {
                                                                            "value": "Goi\u00e1s"
                                                                          },
                                                                          "gisaid_epi_isl": {
                                                                            "value": "EPI_ISL_1041509"
                                                                          },
                                                                          "host": {
                                                                            "value": "Human"
                                                                          },
                                                                          "custom_location": {
                                                                            "confidence": {
                                                                              "Brazil": 1.0
                                                                            },
                                                                            "entropy": -1.000088900581841e-12,
                                                                            "value": "Brazil"
                                                                          },
                                                                          "location": {
                                                                            "value": "Goiania"
                                                                          },
                                                                          "num_date": {
                                                                            "confidence": [
                                                                              2021.0534246575342,
                                                                              2021.0534246575342
                                                                            ],
                                                                            "value": 2021.0534246575342
                                                                          },
                                                                          "originating_lab": {
                                                                            "value": "LACEN do Estado de Goias"
                                                                          },
                                                                          "pangolin_lineage": {
                                                                            "value": "P.1"
                                                                          },
                                                                          "recency": {
                                                                            "value": "One week ago"
                                                                          },
                                                                          "region": {
                                                                            "value": "South America"
                                                                          },
                                                                          "region_exposure": {
                                                                            "value": "South America"
                                                                          },

                                                                          "subclade_membership": {
                                                                            "value": "20J/501Y.V3"
                                                                          },
                                                                          "submitting_lab": {
                                                                            "value": "Instituto Adolfo Lutz, Interdiciplinary Procedures Center, Strategic Laboratory"
                                                                          },
                                                                          "url": "https://www.gisaid.org"
                                                                        }
                                                                      }
                                                                    ],
                                                                    "name": "NODE_0003802",
                                                                    "node_attrs": {
                                                                      "clade_membership": {
                                                                        "value": "20J/501Y.V3"
                                                                      },
                                                                      "div": 34,
                                                                      "custom_location": {
                                                                        "confidence": {
                                                                          "Brazil": 0.9990292118960145
                                                                        },
                                                                        "entropy": 0.00811533233586915,
                                                                        "value": "Brazil"
                                                                      },
                                                                      "num_date": {
                                                                        "confidence": [
                                                                          2021.0006642002415,
                                                                          2021.0506849315068
                                                                        ],
                                                                        "value": 2021.050053542542
                                                                      },
                                                                      "subclade_membership": {
                                                                        "value": "20J/501Y.V3"
                                                                      }
                                                                    }
                                                                  }
                                                                ],
                                                                "name": "NODE_0003798",
                                                                "node_attrs": {
                                                                  "clade_membership": {
                                                                    "value": "20J/501Y.V3"
                                                                  },
                                                                  "div": 34,
                                                                  "custom_location": {
                                                                    "confidence": {
                                                                      "Brazil": 0.9989452104284863
                                                                    },
                                                                    "entropy": 0.00871669393774633,
                                                                    "value": "Brazil"
                                                                  },
                                                                  "num_date": {
                                                                    "confidence": [
                                                                      2020.969295699303,
                                                                      2021.0205479452054
                                                                    ],
                                                                    "value": 2021.0104346002288
                                                                  },
                                                                  "subclade_membership": {
                                                                    "value": "20J/501Y.V3"
                                                                  }
                                                                }
                                                              }
                                                            ],
                                                            "name": "NODE_0003797",
                                                            "node_attrs": {
                                                              "clade_membership": {
                                                                "value": "20J/501Y.V3"
                                                              },
                                                              "div": 34,
                                                              "custom_location": {
                                                                "confidence": {
                                                                  "Brazil": 0.9989445590863032
                                                                },
                                                                "entropy": 0.008721263750573475,
                                                                "value": "Brazil"
                                                              },
                                                              "num_date": {
                                                                "confidence": [
                                                                  2020.9416305407913,
                                                                  2020.97131147541
                                                                ],
                                                                "value": 2020.97131147541
                                                              },
                                                              "subclade_membership": {
                                                                "value": "20J/501Y.V3"
                                                              }
                                                            }
                                                          }
                                                        ],
                                                        "name": "NODE_0003633",
                                                        "node_attrs": {
                                                          "clade_membership": {
                                                            "value": "20J/501Y.V3"
                                                          },
                                                          "div": 34,
                                                          "custom_location": {
                                                            "confidence": {
                                                              "Brazil": 0.9990214159824252
                                                            },
                                                            "entropy": 0.008170942101187852,
                                                            "value": "Brazil"
                                                          },
                                                          "num_date": {
                                                            "confidence": [
                                                              2020.8973666286279,
                                                              2020.9690921593922
                                                            ],
                                                            "value": 2020.946672084606
                                                          },
                                                          "subclade_membership": {
                                                            "value": "20J/501Y.V3"
                                                          }
                                                        }
                                                      }
                                                    ],
                                                    "name": "NODE_0001826",
                                                    "node_attrs": {
                                                      "clade_membership": {
                                                        "value": "20J/501Y.V3"
                                                      },
                                                      "div": 34,
                                                      "custom_location": {
                                                        "confidence": {
                                                          "Brazil": 0.9999136001667681
                                                        },
                                                        "entropy": 0.0009166970970374312,
                                                        "value": "Brazil"
                                                      },
                                                      "num_date": {
                                                        "confidence": [
                                                          2020.818959344139,
                                                          2020.967412826624
                                                        ],
                                                        "value": 2020.8945422104268
                                                      },
                                                      "subclade_membership": {
                                                        "value": "20J/501Y.V3"
                                                      }
                                                    }
                                                  },
                                                  {
                                                    "branch_attrs": {
                                                      "labels": {
                                                        "aa": "ORF1a: S2947N"
                                                      },
                                                      "mutations": {
                                                        "ORF1a": [
                                                          "S2947N"
                                                        ],
                                                        "nuc": [
                                                          "G9105A",
                                                          "C23380T"
                                                        ]
                                                      }
                                                    },
                                                    "children": [
                                                      {
                                                        "branch_attrs": {
                                                          "mutations": {}
                                                        },
                                                        "children": [
                                                          {
                                                            "branch_attrs": {
                                                              "labels": {
                                                                "aa": "ORF1a: M3669X, I3771T; ORF1b: Q1471X, A1491X, *2696X; ORF6: L52X, *62X; S: A222V"
                                                              },
                                                              "mutations": {
                                                                "ORF1a": [
                                                                  "M3669X",
                                                                  "I3771T"
                                                                ],
                                                                "ORF1b": [
                                                                  "Q1471X",
                                                                  "A1491X",
                                                                  "*2696X"
                                                                ],
                                                                "ORF6": [
                                                                  "L52X",
                                                                  "*62X"
                                                                ],
                                                                "S": [
                                                                  "A222V"
                                                                ],
                                                                "nuc": [
                                                                  "G11272-",
                                                                  "T11577C",
                                                                  "A17879-",
                                                                  "A17940-",
                                                                  "C22227T",
                                                                  "T27355-"
                                                                ]
                                                              }
                                                            },
                                                            "name": "Brazil/BA-59/2021",
                                                            "node_attrs": {

                                                              "author": {
                                                                "author": "Stephane Tosta et al",
                                                                "value": "Stephane Tosta et al"
                                                              },
                                                              "clade_membership": {
                                                                "value": "20J/501Y.V3"
                                                              },
                                                              "country": {
                                                                "value": "Brazil"
                                                              },
                                                              "div": 37,
                                                              "division": {
                                                                "value": "Bahia"
                                                              },
                                                              "division_exposure": {
                                                                "value": "Bahia"
                                                              },
                                                              "gisaid_epi_isl": {
                                                                "value": "EPI_ISL_1067732"
                                                              },
                                                              "host": {
                                                                "value": "Human"
                                                              },
                                                              "custom_location": {
                                                                "confidence": {
                                                                  "Brazil": 1.0
                                                                },
                                                                "entropy": -1.000088900581841e-12,
                                                                "value": "Brazil"
                                                              },
                                                              "num_date": {
                                                                "confidence": [
                                                                  2021.0479452054794,
                                                                  2021.0479452054794
                                                                ],
                                                                "value": 2021.0479452054794
                                                              },
                                                              "originating_lab": {
                                                                "value": "Center for Biotechnology and Cell Therapy, S\u00e3o Rafael Hospital, Salvador, Brazil"
                                                              },
                                                              "pangolin_lineage": {
                                                                "value": "P.1"
                                                              },
                                                              "recency": {
                                                                "value": "One week ago"
                                                              },
                                                              "region": {
                                                                "value": "South America"
                                                              },
                                                              "region_exposure": {
                                                                "value": "South America"
                                                              },

                                                              "subclade_membership": {
                                                                "value": "20J/501Y.V3"
                                                              },
                                                              "submitting_lab": {
                                                                "value": "Central Public Health Laboratory - LACEN -Bahia, Salvador, Brazil"
                                                              },
                                                              "url": "https://www.gisaid.org"
                                                            }
                                                          },
                                                          {
                                                            "branch_attrs": {
                                                              "labels": {
                                                                "aa": "N: R80P; ORF1b: L314P; ORF9b: E77Q"
                                                              },
                                                              "mutations": {
                                                                "N": [
                                                                  "R80P"
                                                                ],
                                                                "ORF1b": [
                                                                  "L314P"
                                                                ],
                                                                "ORF9b": [
                                                                  "E77Q"
                                                                ],
                                                                "nuc": [
                                                                  "T14408C",
                                                                  "G28512C"
                                                                ]
                                                              }
                                                            },
                                                            "name": "Brazil/SP-1696/2021",
                                                            "node_attrs": {

                                                              "author": {
                                                                "author": "Claudio Tavares Sacchi et al",
                                                                "value": "Claudio Tavares Sacchi et al"
                                                              },
                                                              "clade_membership": {
                                                                "value": "20J/501Y.V3"
                                                              },
                                                              "country": {
                                                                "value": "Brazil"
                                                              },
                                                              "div": 37,
                                                              "division": {
                                                                "value": "S\u00e3o Paulo"
                                                              },
                                                              "division_exposure": {
                                                                "value": "S\u00e3o Paulo"
                                                              },
                                                              "gisaid_epi_isl": {
                                                                "value": "EPI_ISL_1096124"
                                                              },
                                                              "host": {
                                                                "value": "Human"
                                                              },
                                                              "custom_location": {
                                                                "confidence": {
                                                                  "Brazil": 1.0
                                                                },
                                                                "entropy": -1.000088900581841e-12,
                                                                "value": "Brazil"
                                                              },
                                                              "location": {
                                                                "value": "Dois Corregos"
                                                              },
                                                              "num_date": {
                                                                "confidence": [
                                                                  2021.0753424657535,
                                                                  2021.0753424657535
                                                                ],
                                                                "value": 2021.0753424657535
                                                              },
                                                              "originating_lab": {
                                                                "value": "IAL Regional de Bauru"
                                                              },
                                                              "pangolin_lineage": {
                                                                "value": "P.1"
                                                              },
                                                              "recency": {
                                                                "value": "3-7 days ago"
                                                              },
                                                              "region": {
                                                                "value": "South America"
                                                              },
                                                              "region_exposure": {
                                                                "value": "South America"
                                                              },

                                                              "subclade_membership": {
                                                                "value": "20J/501Y.V3"
                                                              },
                                                              "submitting_lab": {
                                                                "value": "Instituto Adolfo Lutz, Interdiciplinary Procedures Center, Strategic Laboratory"
                                                              },
                                                              "url": "https://www.gisaid.org"
                                                            }
                                                          }
                                                        ],
                                                        "name": "NODE_0003640",
                                                        "node_attrs": {
                                                          "clade_membership": {
                                                            "value": "20J/501Y.V3"
                                                          },
                                                          "div": 35,
                                                          "custom_location": {
                                                            "confidence": {
                                                              "Brazil": 0.9990368143088666
                                                            },
                                                            "entropy": 0.00806107834208268,
                                                            "value": "Brazil"
                                                          },
                                                          "num_date": {
                                                            "confidence": [
                                                              2020.9070832075115,
                                                              2021.0125850657669
                                                            ],
                                                            "value": 2020.971226323264
                                                          },
                                                          "subclade_membership": {
                                                            "value": "20J/501Y.V3"
                                                          }
                                                        }
                                                      },
                                                      {
                                                        "branch_attrs": {
                                                          "mutations": {
                                                            "nuc": [
                                                              "A4060G"
                                                            ]
                                                          }
                                                        },
                                                        "children": [
                                                          {
                                                            "branch_attrs": {
                                                              "labels": {
                                                                "aa": "N: R41L; ORF1b: E1560G; ORF9b: G38C"
                                                              },
                                                              "mutations": {
                                                                "N": [
                                                                  "R41L"
                                                                ],
                                                                "ORF1b": [
                                                                  "E1560G"
                                                                ],
                                                                "ORF9b": [
                                                                  "G38C"
                                                                ],
                                                                "nuc": [
                                                                  "A18146G",
                                                                  "G27561T",
                                                                  "G28395T",
                                                                  "C29754T"
                                                                ]
                                                              }
                                                            },
                                                            "name": "Brazil/SP-1673/2021",
                                                            "node_attrs": {

                                                              "author": {
                                                                "author": "Claudio Tavares Sacchi et al",
                                                                "value": "Claudio Tavares Sacchi et al"
                                                              },
                                                              "clade_membership": {
                                                                "value": "20J/501Y.V3"
                                                              },
                                                              "country": {
                                                                "value": "Brazil"
                                                              },
                                                              "div": 40,
                                                              "division": {
                                                                "value": "S\u00e3o Paulo"
                                                              },
                                                              "division_exposure": {
                                                                "value": "S\u00e3o Paulo"
                                                              },
                                                              "gisaid_epi_isl": {
                                                                "value": "EPI_ISL_1096122"
                                                              },
                                                              "host": {
                                                                "value": "Human"
                                                              },
                                                              "custom_location": {
                                                                "confidence": {
                                                                  "Brazil": 0.9999999999999999
                                                                },
                                                                "entropy": -9.99866855976916e-13,
                                                                "value": "Brazil"
                                                              },
                                                              "location": {
                                                                "value": "Jau"
                                                              },
                                                              "num_date": {
                                                                "confidence": [
                                                                  2021.0698630136985,
                                                                  2021.0698630136985
                                                                ],
                                                                "value": 2021.0698630136985
                                                              },
                                                              "originating_lab": {
                                                                "value": "IAL Regional de Bauru"
                                                              },
                                                              "pangolin_lineage": {
                                                                "value": "P.1"
                                                              },
                                                              "recency": {
                                                                "value": "3-7 days ago"
                                                              },
                                                              "region": {
                                                                "value": "South America"
                                                              },
                                                              "region_exposure": {
                                                                "value": "South America"
                                                              },

                                                              "subclade_membership": {
                                                                "value": "20J/501Y.V3"
                                                              },
                                                              "submitting_lab": {
                                                                "value": "Instituto Adolfo Lutz, Interdiciplinary Procedures Center, Strategic Laboratory"
                                                              },
                                                              "url": "https://www.gisaid.org"
                                                            }
                                                          },
                                                          {
                                                            "branch_attrs": {
                                                              "labels": {
                                                                "aa": "E: L21F"
                                                              },
                                                              "mutations": {
                                                                "E": [
                                                                  "L21F"
                                                                ],
                                                                "nuc": [
                                                                  "C26305T",
                                                                  "C28744T"
                                                                ]
                                                              }
                                                            },
                                                            "children": [
                                                              {
                                                                "branch_attrs": {
                                                                  "labels": {
                                                                    "aa": "ORF1b: A2559V; ORF7b: C41F"
                                                                  },
                                                                  "mutations": {
                                                                    "ORF1b": [
                                                                      "A2559V"
                                                                    ],
                                                                    "ORF7b": [
                                                                      "C41F"
                                                                    ],
                                                                    "nuc": [
                                                                      "C21143T",
                                                                      "G27877T"
                                                                    ]
                                                                  }
                                                                },
                                                                "name": "Brazil/SP-1737/2021",
                                                                "node_attrs": {

                                                                  "author": {
                                                                    "author": "Claudio Tavares Sacchi et al",
                                                                    "value": "Claudio Tavares Sacchi et al"
                                                                  },
                                                                  "clade_membership": {
                                                                    "value": "20J/501Y.V3"
                                                                  },
                                                                  "country": {
                                                                    "value": "Brazil"
                                                                  },
                                                                  "div": 40,
                                                                  "division": {
                                                                    "value": "S\u00e3o Paulo"
                                                                  },
                                                                  "division_exposure": {
                                                                    "value": "S\u00e3o Paulo"
                                                                  },
                                                                  "gisaid_epi_isl": {
                                                                    "value": "EPI_ISL_1086045"
                                                                  },
                                                                  "host": {
                                                                    "value": "Human"
                                                                  },
                                                                  "custom_location": {
                                                                    "confidence": {
                                                                      "Brazil": 0.9999999999999999
                                                                    },
                                                                    "entropy": -9.99866855976916e-13,
                                                                    "value": "Brazil"
                                                                  },
                                                                  "location": {
                                                                    "value": "Lencois Paulista"
                                                                  },
                                                                  "num_date": {
                                                                    "confidence": [
                                                                      2021.0972602739726,
                                                                      2021.0972602739726
                                                                    ],
                                                                    "value": 2021.0972602739726
                                                                  },
                                                                  "originating_lab": {
                                                                    "value": "IAL Regional de Bauru"
                                                                  },
                                                                  "pangolin_lineage": {
                                                                    "value": "P.1"
                                                                  },
                                                                  "recency": {
                                                                    "value": "3-7 days ago"
                                                                  },
                                                                  "region": {
                                                                    "value": "South America"
                                                                  },
                                                                  "region_exposure": {
                                                                    "value": "South America"
                                                                  },

                                                                  "subclade_membership": {
                                                                    "value": "20J/501Y.V3"
                                                                  },
                                                                  "submitting_lab": {
                                                                    "value": "Instituto Adolfo Lutz, Interdiciplinary Procedures Center, Strategic Laboratory"
                                                                  },
                                                                  "url": "https://www.gisaid.org"
                                                                }
                                                              },
                                                              {
                                                                "branch_attrs": {
                                                                  "labels": {
                                                                    "aa": "N: A152S"
                                                                  },
                                                                  "mutations": {
                                                                    "N": [
                                                                      "A152S"
                                                                    ],
                                                                    "nuc": [
                                                                      "G28727T"
                                                                    ]
                                                                  }
                                                                },
                                                                "name": "Brazil/SP-1734/2021",
                                                                "node_attrs": {

                                                                  "author": {
                                                                    "author": "Claudio Tavares Sacchi et al",
                                                                    "value": "Claudio Tavares Sacchi et al"
                                                                  },
                                                                  "clade_membership": {
                                                                    "value": "20J/501Y.V3"
                                                                  },
                                                                  "country": {
                                                                    "value": "Brazil"
                                                                  },
                                                                  "div": 39,
                                                                  "division": {
                                                                    "value": "S\u00e3o Paulo"
                                                                  },
                                                                  "division_exposure": {
                                                                    "value": "S\u00e3o Paulo"
                                                                  },
                                                                  "gisaid_epi_isl": {
                                                                    "value": "EPI_ISL_1086046"
                                                                  },
                                                                  "host": {
                                                                    "value": "Human"
                                                                  },
                                                                  "custom_location": {
                                                                    "confidence": {
                                                                      "Brazil": 0.9999999999999999
                                                                    },
                                                                    "entropy": -9.99866855976916e-13,
                                                                    "value": "Brazil"
                                                                  },
                                                                  "location": {
                                                                    "value": "Lencois Paulista"
                                                                  },
                                                                  "num_date": {
                                                                    "confidence": [
                                                                      2021.0945205479452,
                                                                      2021.0945205479452
                                                                    ],
                                                                    "value": 2021.0945205479452
                                                                  },
                                                                  "originating_lab": {
                                                                    "value": "IAL Regional de Bauru"
                                                                  },
                                                                  "pangolin_lineage": {
                                                                    "value": "P.1"
                                                                  },
                                                                  "recency": {
                                                                    "value": "3-7 days ago"
                                                                  },
                                                                  "region": {
                                                                    "value": "South America"
                                                                  },
                                                                  "region_exposure": {
                                                                    "value": "South America"
                                                                  },

                                                                  "subclade_membership": {
                                                                    "value": "20J/501Y.V3"
                                                                  },
                                                                  "submitting_lab": {
                                                                    "value": "Instituto Adolfo Lutz, Interdiciplinary Procedures Center, Strategic Laboratory"
                                                                  },
                                                                  "url": "https://www.gisaid.org"
                                                                }
                                                              }
                                                            ],
                                                            "name": "NODE_0001888",
                                                            "node_attrs": {
                                                              "clade_membership": {
                                                                "value": "20J/501Y.V3"
                                                              },
                                                              "div": 38,
                                                              "custom_location": {
                                                                "confidence": {
                                                                  "Brazil": 0.999113742401799
                                                                },
                                                                "entropy": 0.007502572259498492,
                                                                "value": "Brazil"
                                                              },
                                                              "num_date": {
                                                                "confidence": [
                                                                  2020.9648263940537,
                                                                  2021.0800563754349
                                                                ],
                                                                "value": 2021.0092587429376
                                                              },
                                                              "subclade_membership": {
                                                                "value": "20J/501Y.V3"
                                                              }
                                                            }
                                                          },
                                                          {
                                                            "branch_attrs": {
                                                              "labels": {
                                                                "aa": "N: R80P; ORF9b: E77Q"
                                                              },
                                                              "mutations": {
                                                                "N": [
                                                                  "R80P"
                                                                ],
                                                                "ORF9b": [
                                                                  "E77Q"
                                                                ],
                                                                "nuc": [
                                                                  "G28512C"
                                                                ]
                                                              }
                                                            },
                                                            "children": [
                                                              {
                                                                "branch_attrs": {
                                                                  "mutations": {}
                                                                },
                                                                "name": "Brazil/SP-1391/2021",
                                                                "node_attrs": {

                                                                  "author": {
                                                                    "author": "Claudio Tavares Sacchi et al",
                                                                    "value": "Claudio Tavares Sacchi et al"
                                                                  },
                                                                  "clade_membership": {
                                                                    "value": "20J/501Y.V3"
                                                                  },
                                                                  "country": {
                                                                    "value": "Brazil"
                                                                  },
                                                                  "div": 37,
                                                                  "division": {
                                                                    "value": "S\u00e3o Paulo"
                                                                  },
                                                                  "division_exposure": {
                                                                    "value": "S\u00e3o Paulo"
                                                                  },
                                                                  "gisaid_epi_isl": {
                                                                    "value": "EPI_ISL_981385"
                                                                  },
                                                                  "host": {
                                                                    "value": "Human"
                                                                  },
                                                                  "custom_location": {
                                                                    "confidence": {
                                                                      "Brazil": 1.0
                                                                    },
                                                                    "entropy": -1.000088900581841e-12,
                                                                    "value": "Brazil"
                                                                  },
                                                                  "location": {
                                                                    "value": "Jau"
                                                                  },
                                                                  "num_date": {
                                                                    "confidence": [
                                                                      2021.0671232876712,
                                                                      2021.0671232876712
                                                                    ],
                                                                    "value": 2021.0671232876712
                                                                  },
                                                                  "originating_lab": {
                                                                    "value": "IAL Regional de Bauru"
                                                                  },
                                                                  "pangolin_lineage": {
                                                                    "value": "P.1"
                                                                  },
                                                                  "recency": {
                                                                    "value": "One month ago"
                                                                  },
                                                                  "region": {
                                                                    "value": "South America"
                                                                  },
                                                                  "region_exposure": {
                                                                    "value": "South America"
                                                                  },

                                                                  "subclade_membership": {
                                                                    "value": "20J/501Y.V3"
                                                                  },
                                                                  "submitting_lab": {
                                                                    "value": "Instituto Adolfo Lutz, Interdiciplinary Procedures Center, Strategic Laboratory"
                                                                  },
                                                                  "url": "https://www.gisaid.org"
                                                                }
                                                              },
                                                              {
                                                                "branch_attrs": {
                                                                  "labels": {
                                                                    "aa": "ORF1b: D1264E; ORF3a: P253S"
                                                                  },
                                                                  "mutations": {
                                                                    "ORF1b": [
                                                                      "D1264E"
                                                                    ],
                                                                    "ORF3a": [
                                                                      "P253S"
                                                                    ],
                                                                    "nuc": [
                                                                      "T17259G",
                                                                      "C26149T"
                                                                    ]
                                                                  }
                                                                },
                                                                "name": "Brazil/SP-1747/2021",
                                                                "node_attrs": {

                                                                  "author": {
                                                                    "author": "Claudio Tavares Sacchi et al",
                                                                    "value": "Claudio Tavares Sacchi et al"
                                                                  },
                                                                  "clade_membership": {
                                                                    "value": "20J/501Y.V3"
                                                                  },
                                                                  "country": {
                                                                    "value": "Brazil"
                                                                  },
                                                                  "div": 39,
                                                                  "division": {
                                                                    "value": "S\u00e3o Paulo"
                                                                  },
                                                                  "division_exposure": {
                                                                    "value": "S\u00e3o Paulo"
                                                                  },
                                                                  "gisaid_epi_isl": {
                                                                    "value": "EPI_ISL_1078992"
                                                                  },
                                                                  "host": {
                                                                    "value": "Human"
                                                                  },
                                                                  "custom_location": {
                                                                    "confidence": {
                                                                      "Brazil": 1.0
                                                                    },
                                                                    "entropy": -1.000088900581841e-12,
                                                                    "value": "Brazil"
                                                                  },
                                                                  "location": {
                                                                    "value": "Bauru"
                                                                  },
                                                                  "num_date": {
                                                                    "confidence": [
                                                                      2021.0397260273974,
                                                                      2021.0397260273974
                                                                    ],
                                                                    "value": 2021.0397260273974
                                                                  },
                                                                  "originating_lab": {
                                                                    "value": "IAL Regional de Bauru"
                                                                  },
                                                                  "pangolin_lineage": {
                                                                    "value": "P.1"
                                                                  },
                                                                  "recency": {
                                                                    "value": "One week ago"
                                                                  },
                                                                  "region": {
                                                                    "value": "South America"
                                                                  },
                                                                  "region_exposure": {
                                                                    "value": "South America"
                                                                  },

                                                                  "subclade_membership": {
                                                                    "value": "20J/501Y.V3"
                                                                  },
                                                                  "submitting_lab": {
                                                                    "value": "Instituto Adolfo Lutz, Interdiciplinary Procedures Center, Strategic Laboratory"
                                                                  },
                                                                  "url": "https://www.gisaid.org"
                                                                }
                                                              },
                                                              {
                                                                "branch_attrs": {
                                                                  "labels": {
                                                                    "aa": "ORF1a: T4174I; ORF1b: G336E"
                                                                  },
                                                                  "mutations": {
                                                                    "ORF1a": [
                                                                      "T4174I"
                                                                    ],
                                                                    "ORF1b": [
                                                                      "G336E"
                                                                    ],
                                                                    "nuc": [
                                                                      "C6016T",
                                                                      "C12786T",
                                                                      "G14474A",
                                                                      "C15654T"
                                                                    ]
                                                                  }
                                                                },
                                                                "name": "Brazil/SP-1719/2021",
                                                                "node_attrs": {

                                                                  "author": {
                                                                    "author": "Claudio Tavares Sacchi et al",
                                                                    "value": "Claudio Tavares Sacchi et al"
                                                                  },
                                                                  "clade_membership": {
                                                                    "value": "20J/501Y.V3"
                                                                  },
                                                                  "country": {
                                                                    "value": "Brazil"
                                                                  },
                                                                  "div": 41,
                                                                  "division": {
                                                                    "value": "Amazonas BR"
                                                                  },
                                                                  "division_exposure": {
                                                                    "value": "Amazonas BR"
                                                                  },
                                                                  "gisaid_epi_isl": {
                                                                    "value": "EPI_ISL_1079008"
                                                                  },
                                                                  "host": {
                                                                    "value": "Human"
                                                                  },
                                                                  "custom_location": {
                                                                    "confidence": {
                                                                      "Brazil": 1.0
                                                                    },
                                                                    "entropy": -1.000088900581841e-12,
                                                                    "value": "Brazil"
                                                                  },
                                                                  "location": {
                                                                    "value": "Manaus"
                                                                  },
                                                                  "num_date": {
                                                                    "confidence": [
                                                                      2021.113698630137,
                                                                      2021.113698630137
                                                                    ],
                                                                    "value": 2021.113698630137
                                                                  },
                                                                  "originating_lab": {
                                                                    "value": "IAL Regional de Bauru"
                                                                  },
                                                                  "pangolin_lineage": {
                                                                    "value": "P.1"
                                                                  },
                                                                  "recency": {
                                                                    "value": "One week ago"
                                                                  },
                                                                  "region": {
                                                                    "value": "South America"
                                                                  },
                                                                  "region_exposure": {
                                                                    "value": "South America"
                                                                  },

                                                                  "subclade_membership": {
                                                                    "value": "20J/501Y.V3"
                                                                  },
                                                                  "submitting_lab": {
                                                                    "value": "Instituto Adolfo Lutz, Interdiciplinary Procedures Center, Strategic Laboratory"
                                                                  },
                                                                  "url": "https://www.gisaid.org"
                                                                }
                                                              }
                                                            ],
                                                            "name": "NODE_0001889",
                                                            "node_attrs": {
                                                              "clade_membership": {
                                                                "value": "20J/501Y.V3"
                                                              },
                                                              "div": 37,
                                                              "custom_location": {
                                                                "confidence": {
                                                                  "Brazil": 0.999927895733202
                                                                },
                                                                "entropy": 0.0007794075344444357,
                                                                "value": "Brazil"
                                                              },
                                                              "num_date": {
                                                                "confidence": [
                                                                  2020.9527788507667,
                                                                  2021.0384525862648
                                                                ],
                                                                "value": 2020.9761847045668
                                                              },
                                                              "subclade_membership": {
                                                                "value": "20J/501Y.V3"
                                                              }
                                                            }
                                                          },
                                                          {
                                                            "branch_attrs": {
                                                              "labels": {
                                                                "aa": "N: A119S"
                                                              },
                                                              "mutations": {
                                                                "N": [
                                                                  "A119S"
                                                                ],
                                                                "nuc": [
                                                                  "G28628T"
                                                                ]
                                                              }
                                                            },
                                                            "children": [
                                                              {
                                                                "branch_attrs": {
                                                                  "labels": {
                                                                    "aa": "ORF1a: S3913L; ORF3a: P253S; S: Y501N"
                                                                  },
                                                                  "mutations": {
                                                                    "ORF1a": [
                                                                      "S3913L"
                                                                    ],
                                                                    "ORF3a": [
                                                                      "P253S"
                                                                    ],
                                                                    "S": [
                                                                      "Y501N"
                                                                    ],
                                                                    "nuc": [
                                                                      "C12003T",
                                                                      "T23063A",
                                                                      "C26149T"
                                                                    ]
                                                                  }
                                                                },
                                                                "name": "Brazil/SP-1669/2021",
                                                                "node_attrs": {

                                                                  "author": {
                                                                    "author": "Claudio Tavares Sacchi et al",
                                                                    "value": "Claudio Tavares Sacchi et al"
                                                                  },
                                                                  "clade_membership": {
                                                                    "value": "20J/501Y.V3"
                                                                  },
                                                                  "country": {
                                                                    "value": "Brazil"
                                                                  },
                                                                  "div": 40,
                                                                  "division": {
                                                                    "value": "S\u00e3o Paulo"
                                                                  },
                                                                  "division_exposure": {
                                                                    "value": "S\u00e3o Paulo"
                                                                  },
                                                                  "gisaid_epi_isl": {
                                                                    "value": "EPI_ISL_1086048"
                                                                  },
                                                                  "host": {
                                                                    "value": "Human"
                                                                  },
                                                                  "custom_location": {
                                                                    "confidence": {
                                                                      "Brazil": 0.9999999999999999
                                                                    },
                                                                    "entropy": -9.99866855976916e-13,
                                                                    "value": "Brazil"
                                                                  },
                                                                  "location": {
                                                                    "value": "Jau"
                                                                  },
                                                                  "num_date": {
                                                                    "confidence": [
                                                                      2021.0369863013698,
                                                                      2021.0369863013698
                                                                    ],
                                                                    "value": 2021.0369863013698
                                                                  },
                                                                  "originating_lab": {
                                                                    "value": "IAL Regional de Bauru"
                                                                  },
                                                                  "pangolin_lineage": {
                                                                    "value": "P.1"
                                                                  },
                                                                  "recency": {
                                                                    "value": "3-7 days ago"
                                                                  },
                                                                  "region": {
                                                                    "value": "South America"
                                                                  },
                                                                  "region_exposure": {
                                                                    "value": "South America"
                                                                  },

                                                                  "subclade_membership": {
                                                                    "value": "20J/501Y.V3"
                                                                  },
                                                                  "submitting_lab": {
                                                                    "value": "Instituto Adolfo Lutz, Interdiciplinary Procedures Center, Strategic Laboratory"
                                                                  },
                                                                  "url": "https://www.gisaid.org"
                                                                }
                                                              },
                                                              {
                                                                "branch_attrs": {
                                                                  "mutations": {}
                                                                },
                                                                "children": [
                                                                  {
                                                                    "branch_attrs": {
                                                                      "labels": {
                                                                        "aa": "ORF1a: H325Y; ORF9b: R32L"
                                                                      },
                                                                      "mutations": {
                                                                        "ORF1a": [
                                                                          "H325Y"
                                                                        ],
                                                                        "ORF9b": [
                                                                          "R32L"
                                                                        ],
                                                                        "nuc": [
                                                                          "C1238T",
                                                                          "G28378T"
                                                                        ]
                                                                      }
                                                                    },
                                                                    "name": "Brazil/SP-1676/2021",
                                                                    "node_attrs": {

                                                                      "author": {
                                                                        "author": "Claudio Tavares Sacchi et al",
                                                                        "value": "Claudio Tavares Sacchi et al"
                                                                      },
                                                                      "clade_membership": {
                                                                        "value": "20J/501Y.V3"
                                                                      },
                                                                      "country": {
                                                                        "value": "Brazil"
                                                                      },
                                                                      "div": 39,
                                                                      "division": {
                                                                        "value": "S\u00e3o Paulo"
                                                                      },
                                                                      "division_exposure": {
                                                                        "value": "S\u00e3o Paulo"
                                                                      },
                                                                      "gisaid_epi_isl": {
                                                                        "value": "EPI_ISL_1096125"
                                                                      },
                                                                      "host": {
                                                                        "value": "Human"
                                                                      },
                                                                      "custom_location": {
                                                                        "confidence": {
                                                                          "Brazil": 1.0
                                                                        },
                                                                        "entropy": -1.000088900581841e-12,
                                                                        "value": "Brazil"
                                                                      },
                                                                      "location": {
                                                                        "value": "Jau"
                                                                      },
                                                                      "num_date": {
                                                                        "confidence": [
                                                                          2021.0890410958905,
                                                                          2021.0890410958905
                                                                        ],
                                                                        "value": 2021.0890410958905
                                                                      },
                                                                      "originating_lab": {
                                                                        "value": "IAL Regional de Bauru"
                                                                      },
                                                                      "pangolin_lineage": {
                                                                        "value": "P.1"
                                                                      },
                                                                      "recency": {
                                                                        "value": "3-7 days ago"
                                                                      },
                                                                      "region": {
                                                                        "value": "South America"
                                                                      },
                                                                      "region_exposure": {
                                                                        "value": "South America"
                                                                      },

                                                                      "subclade_membership": {
                                                                        "value": "20J/501Y.V3"
                                                                      },
                                                                      "submitting_lab": {
                                                                        "value": "Instituto Adolfo Lutz, Interdiciplinary Procedures Center, Strategic Laboratory"
                                                                      },
                                                                      "url": "https://www.gisaid.org"
                                                                    }
                                                                  },
                                                                  {
                                                                    "branch_attrs": {
                                                                      "mutations": {}
                                                                    },
                                                                    "children": [
                                                                      {
                                                                        "branch_attrs": {
                                                                          "labels": {
                                                                            "aa": "ORF1a: L1188S; ORF1b: L314P"
                                                                          },
                                                                          "mutations": {
                                                                            "ORF1a": [
                                                                              "L1188S"
                                                                            ],
                                                                            "ORF1b": [
                                                                              "L314P"
                                                                            ],
                                                                            "nuc": [
                                                                              "T3828C",
                                                                              "T14408C",
                                                                              "C26858T"
                                                                            ]
                                                                          }
                                                                        },
                                                                        "name": "Brazil/SP-1686/2021",
                                                                        "node_attrs": {

                                                                          "author": {
                                                                            "author": "Claudio Tavares Sacchi et al",
                                                                            "value": "Claudio Tavares Sacchi et al"
                                                                          },
                                                                          "clade_membership": {
                                                                            "value": "20J/501Y.V3"
                                                                          },
                                                                          "country": {
                                                                            "value": "Brazil"
                                                                          },
                                                                          "div": 40,
                                                                          "division": {
                                                                            "value": "S\u00e3o Paulo"
                                                                          },
                                                                          "division_exposure": {
                                                                            "value": "S\u00e3o Paulo"
                                                                          },
                                                                          "gisaid_epi_isl": {
                                                                            "value": "EPI_ISL_1096127"
                                                                          },
                                                                          "host": {
                                                                            "value": "Human"
                                                                          },
                                                                          "custom_location": {
                                                                            "confidence": {
                                                                              "Brazil": 1.0
                                                                            },
                                                                            "entropy": -1.000088900581841e-12,
                                                                            "value": "Brazil"
                                                                          },
                                                                          "location": {
                                                                            "value": "Bocaina"
                                                                          },
                                                                          "num_date": {
                                                                            "confidence": [
                                                                              2021.0917808219178,
                                                                              2021.0917808219178
                                                                            ],
                                                                            "value": 2021.0917808219178
                                                                          },
                                                                          "originating_lab": {
                                                                            "value": "IAL Regional de Bauru"
                                                                          },
                                                                          "pangolin_lineage": {
                                                                            "value": "P.1"
                                                                          },
                                                                          "recency": {
                                                                            "value": "3-7 days ago"
                                                                          },
                                                                          "region": {
                                                                            "value": "South America"
                                                                          },
                                                                          "region_exposure": {
                                                                            "value": "South America"
                                                                          },

                                                                          "subclade_membership": {
                                                                            "value": "20J/501Y.V3"
                                                                          },
                                                                          "submitting_lab": {
                                                                            "value": "Instituto Adolfo Lutz, Interdiciplinary Procedures Center, Strategic Laboratory"
                                                                          },
                                                                          "url": "https://www.gisaid.org"
                                                                        }
                                                                      },
                                                                      {
                                                                        "branch_attrs": {
                                                                          "mutations": {}
                                                                        },
                                                                        "name": "Brazil/SP-1671/2021",
                                                                        "node_attrs": {

                                                                          "author": {
                                                                            "author": "Claudio Tavares Sacchi et al",
                                                                            "value": "Claudio Tavares Sacchi et al"
                                                                          },
                                                                          "clade_membership": {
                                                                            "value": "20J/501Y.V3"
                                                                          },
                                                                          "country": {
                                                                            "value": "Brazil"
                                                                          },
                                                                          "div": 37,
                                                                          "division": {
                                                                            "value": "S\u00e3o Paulo"
                                                                          },
                                                                          "division_exposure": {
                                                                            "value": "S\u00e3o Paulo"
                                                                          },
                                                                          "gisaid_epi_isl": {
                                                                            "value": "EPI_ISL_1086049"
                                                                          },
                                                                          "host": {
                                                                            "value": "Human"
                                                                          },
                                                                          "custom_location": {
                                                                            "confidence": {
                                                                              "Brazil": 1.0
                                                                            },
                                                                            "entropy": -1.000088900581841e-12,
                                                                            "value": "Brazil"
                                                                          },
                                                                          "location": {
                                                                            "value": "Jau"
                                                                          },
                                                                          "num_date": {
                                                                            "confidence": [
                                                                              2021.0287671232877,
                                                                              2021.0287671232877
                                                                            ],
                                                                            "value": 2021.0287671232877
                                                                          },
                                                                          "originating_lab": {
                                                                            "value": "IAL Regional de Bauru"
                                                                          },
                                                                          "pangolin_lineage": {
                                                                            "value": "P.1"
                                                                          },
                                                                          "recency": {
                                                                            "value": "3-7 days ago"
                                                                          },
                                                                          "region": {
                                                                            "value": "South America"
                                                                          },
                                                                          "region_exposure": {
                                                                            "value": "South America"
                                                                          },

                                                                          "subclade_membership": {
                                                                            "value": "20J/501Y.V3"
                                                                          },
                                                                          "submitting_lab": {
                                                                            "value": "Instituto Adolfo Lutz, Interdiciplinary Procedures Center, Strategic Laboratory"
                                                                          },
                                                                          "url": "https://www.gisaid.org"
                                                                        }
                                                                      }
                                                                    ],
                                                                    "name": "NODE_0003649",
                                                                    "node_attrs": {
                                                                      "clade_membership": {
                                                                        "value": "20J/501Y.V3"
                                                                      },
                                                                      "div": 37,
                                                                      "custom_location": {
                                                                        "confidence": {
                                                                          "Brazil": 0.9990298581707937
                                                                        },
                                                                        "entropy": 0.008110742633165458,
                                                                        "value": "Brazil"
                                                                      },
                                                                      "num_date": {
                                                                        "confidence": [
                                                                          2020.9451104707896,
                                                                          2021.0287671232877
                                                                        ],
                                                                        "value": 2021.0119901214518
                                                                      },
                                                                      "subclade_membership": {
                                                                        "value": "20J/501Y.V3"
                                                                      }
                                                                    }
                                                                  }
                                                                ],
                                                                "name": "NODE_0003647",
                                                                "node_attrs": {
                                                                  "clade_membership": {
                                                                    "value": "20J/501Y.V3"
                                                                  },
                                                                  "div": 37,
                                                                  "custom_location": {
                                                                    "confidence": {
                                                                      "Brazil": 0.9989528721000809
                                                                    },
                                                                    "entropy": 0.008662695317331607,
                                                                    "value": "Brazil"
                                                                  },
                                                                  "num_date": {
                                                                    "confidence": [
                                                                      2020.9390973244574,
                                                                      2021.0238624610283
                                                                    ],
                                                                    "value": 2020.9887671232877
                                                                  },
                                                                  "subclade_membership": {
                                                                    "value": "20J/501Y.V3"
                                                                  }
                                                                }
                                                              }
                                                            ],
                                                            "name": "NODE_0001883",
                                                            "node_attrs": {
                                                              "clade_membership": {
                                                                "value": "20J/501Y.V3"
                                                              },
                                                              "div": 37,
                                                              "custom_location": {
                                                                "confidence": {
                                                                  "Brazil": 0.9990297883269498
                                                                },
                                                                "entropy": 0.008111237835627425,
                                                                "value": "Brazil"
                                                              },
                                                              "num_date": {
                                                                "confidence": [
                                                                  2020.9379692267637,
                                                                  2021.0215207988167
                                                                ],
                                                                "value": 2020.9716168398377
                                                              },
                                                              "subclade_membership": {
                                                                "value": "20J/501Y.V3"
                                                              }
                                                            }
                                                          },
                                                          {
                                                            "branch_attrs": {
                                                              "mutations": {}
                                                            },
                                                            "children": [
                                                              {
                                                                "branch_attrs": {
                                                                  "labels": {
                                                                    "aa": "M: C33F"
                                                                  },
                                                                  "mutations": {
                                                                    "M": [
                                                                      "C33F"
                                                                    ],
                                                                    "nuc": [
                                                                      "G242A",
                                                                      "A22561G",
                                                                      "G26620T"
                                                                    ]
                                                                  }
                                                                },
                                                                "name": "Brazil/SP-1762/2021",
                                                                "node_attrs": {

                                                                  "author": {
                                                                    "author": "Claudio Tavares Sacchi et al",
                                                                    "value": "Claudio Tavares Sacchi et al"
                                                                  },
                                                                  "clade_membership": {
                                                                    "value": "20J/501Y.V3"
                                                                  },
                                                                  "country": {
                                                                    "value": "Brazil"
                                                                  },
                                                                  "div": 39,
                                                                  "division": {
                                                                    "value": "S\u00e3o Paulo"
                                                                  },
                                                                  "division_exposure": {
                                                                    "value": "S\u00e3o Paulo"
                                                                  },
                                                                  "gisaid_epi_isl": {
                                                                    "value": "EPI_ISL_1079002"
                                                                  },
                                                                  "host": {
                                                                    "value": "Human"
                                                                  },
                                                                  "custom_location": {
                                                                    "confidence": {
                                                                      "Brazil": 1.0
                                                                    },
                                                                    "entropy": -1.000088900581841e-12,
                                                                    "value": "Brazil"
                                                                  },
                                                                  "location": {
                                                                    "value": "Bauru"
                                                                  },
                                                                  "num_date": {
                                                                    "confidence": [
                                                                      2021.0972602739726,
                                                                      2021.0972602739726
                                                                    ],
                                                                    "value": 2021.0972602739726
                                                                  },
                                                                  "originating_lab": {
                                                                    "value": "IAL Regional de Bauru"
                                                                  },
                                                                  "pangolin_lineage": {
                                                                    "value": "P.1"
                                                                  },
                                                                  "recency": {
                                                                    "value": "One week ago"
                                                                  },
                                                                  "region": {
                                                                    "value": "South America"
                                                                  },
                                                                  "region_exposure": {
                                                                    "value": "South America"
                                                                  },

                                                                  "subclade_membership": {
                                                                    "value": "20J/501Y.V3"
                                                                  },
                                                                  "submitting_lab": {
                                                                    "value": "Instituto Adolfo Lutz, Interdiciplinary Procedures Center, Strategic Laboratory"
                                                                  },
                                                                  "url": "https://www.gisaid.org"
                                                                }
                                                              },
                                                              {
                                                                "branch_attrs": {
                                                                  "mutations": {}
                                                                },
                                                                "children": [
                                                                  {
                                                                    "branch_attrs": {
                                                                      "mutations": {}
                                                                    },
                                                                    "children": [
                                                                      {
                                                                        "branch_attrs": {
                                                                          "labels": {
                                                                            "aa": "ORF1a: F2354L; ORF3a: P253S"
                                                                          },
                                                                          "mutations": {
                                                                            "ORF1a": [
                                                                              "F2354L"
                                                                            ],
                                                                            "ORF3a": [
                                                                              "P253S"
                                                                            ],
                                                                            "nuc": [
                                                                              "C7267T",
                                                                              "T7327G",
                                                                              "C26149T"
                                                                            ]
                                                                          }
                                                                        },
                                                                        "name": "Brazil/SP-1752/2021",
                                                                        "node_attrs": {

                                                                          "author": {
                                                                            "author": "Claudio Tavares Sacchi et al",
                                                                            "value": "Claudio Tavares Sacchi et al"
                                                                          },
                                                                          "clade_membership": {
                                                                            "value": "20J/501Y.V3"
                                                                          },
                                                                          "country": {
                                                                            "value": "Brazil"
                                                                          },
                                                                          "div": 39,
                                                                          "division": {
                                                                            "value": "S\u00e3o Paulo"
                                                                          },
                                                                          "division_exposure": {
                                                                            "value": "S\u00e3o Paulo"
                                                                          },
                                                                          "gisaid_epi_isl": {
                                                                            "value": "EPI_ISL_1079162"
                                                                          },
                                                                          "host": {
                                                                            "value": "Human"
                                                                          },
                                                                          "custom_location": {
                                                                            "confidence": {
                                                                              "Brazil": 1.0
                                                                            },
                                                                            "entropy": -1.000088900581841e-12,
                                                                            "value": "Brazil"
                                                                          },
                                                                          "location": {
                                                                            "value": "Bauru"
                                                                          },
                                                                          "num_date": {
                                                                            "confidence": [
                                                                              2021.1054794520549,
                                                                              2021.1054794520549
                                                                            ],
                                                                            "value": 2021.1054794520549
                                                                          },
                                                                          "originating_lab": {
                                                                            "value": "IAL Regional de Bauru"
                                                                          },
                                                                          "pangolin_lineage": {
                                                                            "value": "P.1"
                                                                          },
                                                                          "recency": {
                                                                            "value": "One week ago"
                                                                          },
                                                                          "region": {
                                                                            "value": "South America"
                                                                          },
                                                                          "region_exposure": {
                                                                            "value": "South America"
                                                                          },

                                                                          "subclade_membership": {
                                                                            "value": "20J/501Y.V3"
                                                                          },
                                                                          "submitting_lab": {
                                                                            "value": "Instituto Adolfo Lutz, Interdiciplinary Procedures Center, Strategic Laboratory"
                                                                          },
                                                                          "url": "https://www.gisaid.org"
                                                                        }
                                                                      },
                                                                      {
                                                                        "branch_attrs": {
                                                                          "mutations": {
                                                                            "nuc": [
                                                                              "C9112T"
                                                                            ]
                                                                          }
                                                                        },
                                                                        "children": [
                                                                          {
                                                                            "branch_attrs": {
                                                                              "labels": {
                                                                                "aa": "M: V70F; ORF1b: T1034I"
                                                                              },
                                                                              "mutations": {
                                                                                "M": [
                                                                                  "V70F"
                                                                                ],
                                                                                "ORF1b": [
                                                                                  "T1034I"
                                                                                ],
                                                                                "nuc": [
                                                                                  "C16568T",
                                                                                  "G26730T"
                                                                                ]
                                                                              }
                                                                            },
                                                                            "name": "Brazil/SP-1670/2021",
                                                                            "node_attrs": {

                                                                              "author": {
                                                                                "author": "Claudio Tavares Sacchi et al",
                                                                                "value": "Claudio Tavares Sacchi et al"
                                                                              },
                                                                              "clade_membership": {
                                                                                "value": "20J/501Y.V3"
                                                                              },
                                                                              "country": {
                                                                                "value": "Brazil"
                                                                              },
                                                                              "div": 39,
                                                                              "division": {
                                                                                "value": "S\u00e3o Paulo"
                                                                              },
                                                                              "division_exposure": {
                                                                                "value": "S\u00e3o Paulo"
                                                                              },
                                                                              "gisaid_epi_isl": {
                                                                                "value": "EPI_ISL_1086047"
                                                                              },
                                                                              "host": {
                                                                                "value": "Human"
                                                                              },
                                                                              "custom_location": {
                                                                                "confidence": {
                                                                                  "Brazil": 1.0
                                                                                },
                                                                                "entropy": -1.000088900581841e-12,
                                                                                "value": "Brazil"
                                                                              },
                                                                              "location": {
                                                                                "value": "Jau"
                                                                              },
                                                                              "num_date": {
                                                                                "confidence": [
                                                                                  2021.0808219178082,
                                                                                  2021.0808219178082
                                                                                ],
                                                                                "value": 2021.0808219178082
                                                                              },
                                                                              "originating_lab": {
                                                                                "value": "IAL Regional de Bauru"
                                                                              },
                                                                              "pangolin_lineage": {
                                                                                "value": "P.1"
                                                                              },
                                                                              "recency": {
                                                                                "value": "3-7 days ago"
                                                                              },
                                                                              "region": {
                                                                                "value": "South America"
                                                                              },
                                                                              "region_exposure": {
                                                                                "value": "South America"
                                                                              },

                                                                              "subclade_membership": {
                                                                                "value": "20J/501Y.V3"
                                                                              },
                                                                              "submitting_lab": {
                                                                                "value": "Instituto Adolfo Lutz, Interdiciplinary Procedures Center, Strategic Laboratory"
                                                                              },
                                                                              "url": "https://www.gisaid.org"
                                                                            }
                                                                          },
                                                                          {
                                                                            "branch_attrs": {
                                                                              "labels": {
                                                                                "aa": "N: A119S"
                                                                              },
                                                                              "mutations": {
                                                                                "N": [
                                                                                  "A119S"
                                                                                ],
                                                                                "nuc": [
                                                                                  "G28628T"
                                                                                ]
                                                                              }
                                                                            },
                                                                            "name": "Brazil/SP-1678/2021",
                                                                            "node_attrs": {

                                                                              "author": {
                                                                                "author": "Claudio Tavares Sacchi et al",
                                                                                "value": "Claudio Tavares Sacchi et al"
                                                                              },
                                                                              "clade_membership": {
                                                                                "value": "20J/501Y.V3"
                                                                              },
                                                                              "country": {
                                                                                "value": "Brazil"
                                                                              },
                                                                              "div": 38,
                                                                              "division": {
                                                                                "value": "S\u00e3o Paulo"
                                                                              },
                                                                              "division_exposure": {
                                                                                "value": "S\u00e3o Paulo"
                                                                              },
                                                                              "gisaid_epi_isl": {
                                                                                "value": "EPI_ISL_1096136"
                                                                              },
                                                                              "host": {
                                                                                "value": "Human"
                                                                              },
                                                                              "custom_location": {
                                                                                "confidence": {
                                                                                  "Brazil": 1.0
                                                                                },
                                                                                "entropy": -1.000088900581841e-12,
                                                                                "value": "Brazil"
                                                                              },
                                                                              "location": {
                                                                                "value": "Jau"
                                                                              },
                                                                              "num_date": {
                                                                                "confidence": [
                                                                                  2021.1109589041096,
                                                                                  2021.1109589041096
                                                                                ],
                                                                                "value": 2021.1109589041096
                                                                              },
                                                                              "originating_lab": {
                                                                                "value": "IAL Regional de Bauru"
                                                                              },
                                                                              "pangolin_lineage": {
                                                                                "value": "P.1"
                                                                              },
                                                                              "recency": {
                                                                                "value": "3-7 days ago"
                                                                              },
                                                                              "region": {
                                                                                "value": "South America"
                                                                              },
                                                                              "region_exposure": {
                                                                                "value": "South America"
                                                                              },

                                                                              "subclade_membership": {
                                                                                "value": "20J/501Y.V3"
                                                                              },
                                                                              "submitting_lab": {
                                                                                "value": "Instituto Adolfo Lutz, Interdiciplinary Procedures Center, Strategic Laboratory"
                                                                              },
                                                                              "url": "https://www.gisaid.org"
                                                                            }
                                                                          }
                                                                        ],
                                                                        "name": "NODE_0001894",
                                                                        "node_attrs": {
                                                                          "clade_membership": {
                                                                            "value": "20J/501Y.V3"
                                                                          },
                                                                          "div": 37,
                                                                          "custom_location": {
                                                                            "confidence": {
                                                                              "Brazil": 0.9990284450064938
                                                                            },
                                                                            "entropy": 0.00812077616198664,
                                                                            "value": "Brazil"
                                                                          },
                                                                          "num_date": {
                                                                            "confidence": [
                                                                              2020.980042140553,
                                                                              2021.0781612556336
                                                                            ],
                                                                            "value": 2021.0476656884377
                                                                          },
                                                                          "subclade_membership": {
                                                                            "value": "20J/501Y.V3"
                                                                          }
                                                                        }
                                                                      }
                                                                    ],
                                                                    "name": "NODE_0003663",
                                                                    "node_attrs": {
                                                                      "clade_membership": {
                                                                        "value": "20J/501Y.V3"
                                                                      },
                                                                      "div": 36,
                                                                      "custom_location": {
                                                                        "confidence": {
                                                                          "Brazil": 0.9989361298954141
                                                                        },
                                                                        "entropy": 0.008780567694890794,
                                                                        "value": "Brazil"
                                                                      },
                                                                      "num_date": {
                                                                        "confidence": [
                                                                          2020.9425002412122,
                                                                          2021.0435109652024
                                                                        ],
                                                                        "value": 2020.9876205701485
                                                                      },
                                                                      "subclade_membership": {
                                                                        "value": "20J/501Y.V3"
                                                                      }
                                                                    }
                                                                  },
                                                                  {
                                                                    "branch_attrs": {
                                                                      "mutations": {}
                                                                    },
                                                                    "children": [
                                                                      {
                                                                        "branch_attrs": {
                                                                          "mutations": {
                                                                            "nuc": [
                                                                              "C7600T",
                                                                              "G14400T"
                                                                            ]
                                                                          }
                                                                        },
                                                                        "name": "Brazil/SP-1722/2021",
                                                                        "node_attrs": {

                                                                          "author": {
                                                                            "author": "Claudio Tavares Sacchi et al",
                                                                            "value": "Claudio Tavares Sacchi et al"
                                                                          },
                                                                          "clade_membership": {
                                                                            "value": "20J/501Y.V3"
                                                                          },
                                                                          "country": {
                                                                            "value": "Brazil"
                                                                          },
                                                                          "div": 38,
                                                                          "division": {
                                                                            "value": "S\u00e3o Paulo"
                                                                          },
                                                                          "division_exposure": {
                                                                            "value": "S\u00e3o Paulo"
                                                                          },
                                                                          "gisaid_epi_isl": {
                                                                            "value": "EPI_ISL_1086036"
                                                                          },
                                                                          "host": {
                                                                            "value": "Human"
                                                                          },
                                                                          "custom_location": {
                                                                            "confidence": {
                                                                              "Brazil": 1.0
                                                                            },
                                                                            "entropy": -1.000088900581841e-12,
                                                                            "value": "Brazil"
                                                                          },
                                                                          "location": {
                                                                            "value": "Lencois Paulista"
                                                                          },
                                                                          "num_date": {
                                                                            "confidence": [
                                                                              2021.1109589041096,
                                                                              2021.1109589041096
                                                                            ],
                                                                            "value": 2021.1109589041096
                                                                          },
                                                                          "originating_lab": {
                                                                            "value": "IAL Regional de Bauru"
                                                                          },
                                                                          "pangolin_lineage": {
                                                                            "value": "P.1"
                                                                          },
                                                                          "recency": {
                                                                            "value": "3-7 days ago"
                                                                          },
                                                                          "region": {
                                                                            "value": "South America"
                                                                          },
                                                                          "region_exposure": {
                                                                            "value": "South America"
                                                                          },

                                                                          "subclade_membership": {
                                                                            "value": "20J/501Y.V3"
                                                                          },
                                                                          "submitting_lab": {
                                                                            "value": "Instituto Adolfo Lutz, Interdiciplinary Procedures Center, Strategic Laboratory"
                                                                          },
                                                                          "url": "https://www.gisaid.org"
                                                                        }
                                                                      },
                                                                      {
                                                                        "branch_attrs": {
                                                                          "mutations": {}
                                                                        },
                                                                        "children": [
                                                                          {
                                                                            "branch_attrs": {
                                                                              "mutations": {
                                                                                "nuc": [
                                                                                  "T12910C"
                                                                                ]
                                                                              }
                                                                            },
                                                                            "name": "Brazil/SP-1390/2021",
                                                                            "node_attrs": {

                                                                              "author": {
                                                                                "author": "Claudio Tavares Sacchi et al",
                                                                                "value": "Claudio Tavares Sacchi et al"
                                                                              },
                                                                              "clade_membership": {
                                                                                "value": "20J/501Y.V3"
                                                                              },
                                                                              "country": {
                                                                                "value": "Brazil"
                                                                              },
                                                                              "div": 37,
                                                                              "division": {
                                                                                "value": "S\u00e3o Paulo"
                                                                              },
                                                                              "division_exposure": {
                                                                                "value": "S\u00e3o Paulo"
                                                                              },
                                                                              "gisaid_epi_isl": {
                                                                                "value": "EPI_ISL_981383"
                                                                              },
                                                                              "host": {
                                                                                "value": "Human"
                                                                              },
                                                                              "custom_location": {
                                                                                "confidence": {
                                                                                  "Brazil": 1.0
                                                                                },
                                                                                "entropy": -1.000088900581841e-12,
                                                                                "value": "Brazil"
                                                                              },
                                                                              "location": {
                                                                                "value": "Jau"
                                                                              },
                                                                              "num_date": {
                                                                                "confidence": [
                                                                                  2021.0534246575342,
                                                                                  2021.0534246575342
                                                                                ],
                                                                                "value": 2021.0534246575342
                                                                              },
                                                                              "originating_lab": {
                                                                                "value": "IAL Regional de Bauru"
                                                                              },
                                                                              "pangolin_lineage": {
                                                                                "value": "P.1"
                                                                              },
                                                                              "recency": {
                                                                                "value": "One month ago"
                                                                              },
                                                                              "region": {
                                                                                "value": "South America"
                                                                              },
                                                                              "region_exposure": {
                                                                                "value": "South America"
                                                                              },

                                                                              "subclade_membership": {
                                                                                "value": "20J/501Y.V3"
                                                                              },
                                                                              "submitting_lab": {
                                                                                "value": "Instituto Adolfo Lutz, Interdiciplinary Procedures Center, Strategic Laboratory"
                                                                              },
                                                                              "url": "https://www.gisaid.org"
                                                                            }
                                                                          },
                                                                          {
                                                                            "branch_attrs": {
                                                                              "mutations": {}
                                                                            },
                                                                            "children": [
                                                                              {
                                                                                "branch_attrs": {
                                                                                  "labels": {
                                                                                    "aa": "ORF1a: T2859I"
                                                                                  },
                                                                                  "mutations": {
                                                                                    "ORF1a": [
                                                                                      "T2859I"
                                                                                    ],
                                                                                    "nuc": [
                                                                                      "C8841T"
                                                                                    ]
                                                                                  }
                                                                                },
                                                                                "name": "Brazil/SP-1721/2021",
                                                                                "node_attrs": {

                                                                                  "author": {
                                                                                    "author": "Claudio Tavares Sacchi et al",
                                                                                    "value": "Claudio Tavares Sacchi et al"
                                                                                  },
                                                                                  "clade_membership": {
                                                                                    "value": "20J/501Y.V3"
                                                                                  },
                                                                                  "country": {
                                                                                    "value": "Brazil"
                                                                                  },
                                                                                  "div": 37,
                                                                                  "division": {
                                                                                    "value": "S\u00e3o Paulo"
                                                                                  },
                                                                                  "division_exposure": {
                                                                                    "value": "S\u00e3o Paulo"
                                                                                  },
                                                                                  "gisaid_epi_isl": {
                                                                                    "value": "EPI_ISL_1086035"
                                                                                  },
                                                                                  "host": {
                                                                                    "value": "Human"
                                                                                  },
                                                                                  "custom_location": {
                                                                                    "confidence": {
                                                                                      "Brazil": 1.0
                                                                                    },
                                                                                    "entropy": -1.000088900581841e-12,
                                                                                    "value": "Brazil"
                                                                                  },
                                                                                  "location": {
                                                                                    "value": "Lencois Paulista"
                                                                                  },
                                                                                  "num_date": {
                                                                                    "confidence": [
                                                                                      2021.1109589041096,
                                                                                      2021.1109589041096
                                                                                    ],
                                                                                    "value": 2021.1109589041096
                                                                                  },
                                                                                  "originating_lab": {
                                                                                    "value": "IAL Regional de Bauru"
                                                                                  },
                                                                                  "pangolin_lineage": {
                                                                                    "value": "P.1"
                                                                                  },
                                                                                  "recency": {
                                                                                    "value": "3-7 days ago"
                                                                                  },
                                                                                  "region": {
                                                                                    "value": "South America"
                                                                                  },
                                                                                  "region_exposure": {
                                                                                    "value": "South America"
                                                                                  },

                                                                                  "subclade_membership": {
                                                                                    "value": "20J/501Y.V3"
                                                                                  },
                                                                                  "submitting_lab": {
                                                                                    "value": "Instituto Adolfo Lutz, Interdiciplinary Procedures Center, Strategic Laboratory"
                                                                                  },
                                                                                  "url": "https://www.gisaid.org"
                                                                                }
                                                                              },
                                                                              {
                                                                                "branch_attrs": {
                                                                                  "mutations": {}
                                                                                },
                                                                                "children": [
                                                                                  {
                                                                                    "branch_attrs": {
                                                                                      "mutations": {}
                                                                                    },
                                                                                    "name": "Brazil/SP-1674/2021",
                                                                                    "node_attrs": {

                                                                                      "author": {
                                                                                        "author": "Claudio Tavares Sacchi et al",
                                                                                        "value": "Claudio Tavares Sacchi et al"
                                                                                      },
                                                                                      "clade_membership": {
                                                                                        "value": "20J/501Y.V3"
                                                                                      },
                                                                                      "country": {
                                                                                        "value": "Brazil"
                                                                                      },
                                                                                      "div": 36,
                                                                                      "division": {
                                                                                        "value": "S\u00e3o Paulo"
                                                                                      },
                                                                                      "division_exposure": {
                                                                                        "value": "S\u00e3o Paulo"
                                                                                      },
                                                                                      "gisaid_epi_isl": {
                                                                                        "value": "EPI_ISL_1096120"
                                                                                      },
                                                                                      "host": {
                                                                                        "value": "Human"
                                                                                      },
                                                                                      "custom_location": {
                                                                                        "confidence": {
                                                                                          "Brazil": 1.0
                                                                                        },
                                                                                        "entropy": -1.000088900581841e-12,
                                                                                        "value": "Brazil"
                                                                                      },
                                                                                      "location": {
                                                                                        "value": "Jau"
                                                                                      },
                                                                                      "num_date": {
                                                                                        "confidence": [
                                                                                          2021.0397260273974,
                                                                                          2021.0397260273974
                                                                                        ],
                                                                                        "value": 2021.0397260273974
                                                                                      },
                                                                                      "originating_lab": {
                                                                                        "value": "IAL Regional de Bauru"
                                                                                      },
                                                                                      "pangolin_lineage": {
                                                                                        "value": "P.1"
                                                                                      },
                                                                                      "recency": {
                                                                                        "value": "3-7 days ago"
                                                                                      },
                                                                                      "region": {
                                                                                        "value": "South America"
                                                                                      },
                                                                                      "region_exposure": {
                                                                                        "value": "South America"
                                                                                      },

                                                                                      "subclade_membership": {
                                                                                        "value": "20J/501Y.V3"
                                                                                      },
                                                                                      "submitting_lab": {
                                                                                        "value": "Instituto Adolfo Lutz, Interdiciplinary Procedures Center, Strategic Laboratory"
                                                                                      },
                                                                                      "url": "https://www.gisaid.org"
                                                                                    }
                                                                                  },
                                                                                  {
                                                                                    "branch_attrs": {
                                                                                      "mutations": {}
                                                                                    },
                                                                                    "name": "Brazil/SP-1392/2021",
                                                                                    "node_attrs": {

                                                                                      "author": {
                                                                                        "author": "Claudio Tavares Sacchi et al",
                                                                                        "value": "Claudio Tavares Sacchi et al"
                                                                                      },
                                                                                      "clade_membership": {
                                                                                        "value": "20J/501Y.V3"
                                                                                      },
                                                                                      "country": {
                                                                                        "value": "Brazil"
                                                                                      },
                                                                                      "div": 36,
                                                                                      "division": {
                                                                                        "value": "S\u00e3o Paulo"
                                                                                      },
                                                                                      "division_exposure": {
                                                                                        "value": "S\u00e3o Paulo"
                                                                                      },
                                                                                      "gisaid_epi_isl": {
                                                                                        "value": "EPI_ISL_981387"
                                                                                      },
                                                                                      "host": {
                                                                                        "value": "Human"
                                                                                      },
                                                                                      "custom_location": {
                                                                                        "confidence": {
                                                                                          "Brazil": 1.0
                                                                                        },
                                                                                        "entropy": -1.000088900581841e-12,
                                                                                        "value": "Brazil"
                                                                                      },
                                                                                      "location": {
                                                                                        "value": "Jau"
                                                                                      },
                                                                                      "num_date": {
                                                                                        "confidence": [
                                                                                          2021.0479452054794,
                                                                                          2021.0479452054794
                                                                                        ],
                                                                                        "value": 2021.0479452054794
                                                                                      },
                                                                                      "originating_lab": {
                                                                                        "value": "IAL Regional de Bauru"
                                                                                      },
                                                                                      "pangolin_lineage": {
                                                                                        "value": "P.1"
                                                                                      },
                                                                                      "recency": {
                                                                                        "value": "One month ago"
                                                                                      },
                                                                                      "region": {
                                                                                        "value": "South America"
                                                                                      },
                                                                                      "region_exposure": {
                                                                                        "value": "South America"
                                                                                      },

                                                                                      "subclade_membership": {
                                                                                        "value": "20J/501Y.V3"
                                                                                      },
                                                                                      "submitting_lab": {
                                                                                        "value": "Instituto Adolfo Lutz, Interdiciplinary Procedures Center, Strategic Laboratory"
                                                                                      },
                                                                                      "url": "https://www.gisaid.org"
                                                                                    }
                                                                                  }
                                                                                ],
                                                                                "name": "NODE_0003810",
                                                                                "node_attrs": {
                                                                                  "clade_membership": {
                                                                                    "value": "20J/501Y.V3"
                                                                                  },
                                                                                  "div": 36,
                                                                                  "custom_location": {
                                                                                    "confidence": {
                                                                                      "Brazil": 0.9990291457867214
                                                                                    },
                                                                                    "entropy": 0.008115800769551046,
                                                                                    "value": "Brazil"
                                                                                  },
                                                                                  "num_date": {
                                                                                    "confidence": [
                                                                                      2021.013358652919,
                                                                                      2021.0397260273974
                                                                                    ],
                                                                                    "value": 2021.0397260273974
                                                                                  },
                                                                                  "subclade_membership": {
                                                                                    "value": "20J/501Y.V3"
                                                                                  }
                                                                                }
                                                                              }
                                                                            ],
                                                                            "name": "NODE_0003808",
                                                                            "node_attrs": {
                                                                              "clade_membership": {
                                                                                "value": "20J/501Y.V3"
                                                                              },
                                                                              "div": 36,
                                                                              "custom_location": {
                                                                                "confidence": {
                                                                                  "Brazil": 0.9989444329064919
                                                                                },
                                                                                "entropy": 0.008722144108441538,
                                                                                "value": "Brazil"
                                                                              },
                                                                              "num_date": {
                                                                                "confidence": [
                                                                                  2020.946040730983,
                                                                                  2021.037401349679
                                                                                ],
                                                                                "value": 2021.0194116554921
                                                                              },
                                                                              "subclade_membership": {
                                                                                "value": "20J/501Y.V3"
                                                                              }
                                                                            }
                                                                          }
                                                                        ],
                                                                        "name": "NODE_0003666",
                                                                        "node_attrs": {
                                                                          "clade_membership": {
                                                                            "value": "20J/501Y.V3"
                                                                          },
                                                                          "div": 36,
                                                                          "custom_location": {
                                                                            "confidence": {
                                                                              "Brazil": 0.9989360650565748
                                                                            },
                                                                            "entropy": 0.008781021122000337,
                                                                            "value": "Brazil"
                                                                          },
                                                                          "num_date": {
                                                                            "confidence": [
                                                                              2020.9417671128567,
                                                                              2021.0299499749528
                                                                            ],
                                                                            "value": 2021.0094363053033
                                                                          },
                                                                          "subclade_membership": {
                                                                            "value": "20J/501Y.V3"
                                                                          }
                                                                        }
                                                                      }
                                                                    ],
                                                                    "name": "NODE_0003665",
                                                                    "node_attrs": {
                                                                      "clade_membership": {
                                                                        "value": "20J/501Y.V3"
                                                                      },
                                                                      "div": 36,
                                                                      "custom_location": {
                                                                        "confidence": {
                                                                          "Brazil": 0.9989277621410543
                                                                        },
                                                                        "entropy": 0.00883937320516458,
                                                                        "value": "Brazil"
                                                                      },
                                                                      "num_date": {
                                                                        "confidence": [
                                                                          2020.9394098472721,
                                                                          2021.0294459466434
                                                                        ],
                                                                        "value": 2020.9883019087508
                                                                      },
                                                                      "subclade_membership": {
                                                                        "value": "20J/501Y.V3"
                                                                      }
                                                                    }
                                                                  }
                                                                ],
                                                                "name": "NODE_0003659",
                                                                "node_attrs": {
                                                                  "clade_membership": {
                                                                    "value": "20J/501Y.V3"
                                                                  },
                                                                  "div": 36,
                                                                  "custom_location": {
                                                                    "confidence": {
                                                                      "Brazil": 0.998843823091983,
                                                                      "Rio Grande do Sul": 0.0010253192538409294
                                                                    },
                                                                    "entropy": 0.009431955119789453,
                                                                    "value": "Brazil"
                                                                  },
                                                                  "num_date": {
                                                                    "confidence": [
                                                                      2020.9380730914017,
                                                                      2021.0226357225813
                                                                    ],
                                                                    "value": 2020.970988039988
                                                                  },
                                                                  "subclade_membership": {
                                                                    "value": "20J/501Y.V3"
                                                                  }
                                                                }
                                                              }
                                                            ],
                                                            "name": "NODE_0003658",
                                                            "node_attrs": {
                                                              "clade_membership": {
                                                                "value": "20J/501Y.V3"
                                                              },
                                                              "div": 36,
                                                              "custom_location": {
                                                                "confidence": {
                                                                  "Brazil": 0.9990207065758884
                                                                },
                                                                "entropy": 0.008175921059701417,
                                                                "value": "Brazil"
                                                              },
                                                              "num_date": {
                                                                "confidence": [
                                                                  2020.9281856390512,
                                                                  2021.0167172676108
                                                                ],
                                                                "value": 2020.95448099849
                                                              },
                                                              "subclade_membership": {
                                                                "value": "20J/501Y.V3"
                                                              }
                                                            }
                                                          }
                                                        ],
                                                        "name": "NODE_0001877",
                                                        "node_attrs": {
                                                          "clade_membership": {
                                                            "value": "20J/501Y.V3"
                                                          },
                                                          "div": 36,
                                                          "custom_location": {
                                                            "confidence": {
                                                              "Brazil": 0.9999992402274944
                                                            },
                                                            "entropy": 1.1533728995380349e-05,
                                                            "value": "Brazil"
                                                          },
                                                          "num_date": {
                                                            "confidence": [
                                                              2020.9034893005462,
                                                              2021.0040683301058
                                                            ],
                                                            "value": 2020.9464847618362
                                                          },
                                                          "subclade_membership": {
                                                            "value": "20J/501Y.V3"
                                                          }
                                                        }
                                                      }
                                                    ],
                                                    "name": "NODE_0001875",
                                                    "node_attrs": {
                                                      "clade_membership": {
                                                        "value": "20J/501Y.V3"
                                                      },
                                                      "div": 35,
                                                      "custom_location": {
                                                        "confidence": {
                                                          "Brazil": 0.9990367503300422
                                                        },
                                                        "entropy": 0.008061532514706975,
                                                        "value": "Brazil"
                                                      },
                                                      "num_date": {
                                                        "confidence": [
                                                          2020.8591553448039,
                                                          2020.993815860062
                                                        ],
                                                        "value": 2020.897174590447
                                                      },
                                                      "subclade_membership": {
                                                        "value": "20J/501Y.V3"
                                                      }
                                                    }
                                                  },
                                                  {
                                                    "branch_attrs": {
                                                      "mutations": {}
                                                    },
                                                    "children": [
                                                      {
                                                        "branch_attrs": {
                                                          "mutations": {
                                                            "nuc": [
                                                              "G29781A"
                                                            ]
                                                          }
                                                        },
                                                        "children": [
                                                          {
                                                            "branch_attrs": {
                                                              "mutations": {
                                                                "nuc": [
                                                                  "A4282G"
                                                                ]
                                                              }
                                                            },
                                                            "name": "Brazil/SP-999/2021",
                                                            "node_attrs": {

                                                              "author": {
                                                                "author": "Claudio Tavares Sacchi et al",
                                                                "value": "Claudio Tavares Sacchi et al"
                                                              },
                                                              "clade_membership": {
                                                                "value": "20J/501Y.V3"
                                                              },
                                                              "country": {
                                                                "value": "Brazil"
                                                              },
                                                              "div": 35,
                                                              "division": {
                                                                "value": "S\u00e3o Paulo"
                                                              },
                                                              "division_exposure": {
                                                                "value": "Amazonas BR"
                                                              },
                                                              "gisaid_epi_isl": {
                                                                "value": "EPI_ISL_875688"
                                                              },
                                                              "host": {
                                                                "value": "Human"
                                                              },
                                                              "custom_location": {
                                                                "confidence": {
                                                                  "Brazil": 1.0
                                                                },
                                                                "entropy": -1.000088900581841e-12,
                                                                "value": "Brazil"
                                                              },
                                                              "location": {
                                                                "value": "S\u00e3o Paulo"
                                                              },
                                                              "num_date": {
                                                                "confidence": [
                                                                  2021.009589041096,
                                                                  2021.009589041096
                                                                ],
                                                                "value": 2021.009589041096
                                                              },
                                                              "originating_lab": {
                                                                "value": "National Influenza Center - Instituto Adolfo Lutz"
                                                              },
                                                              "pangolin_lineage": {
                                                                "value": "P.1"
                                                              },
                                                              "recency": {
                                                                "value": "Older"
                                                              },
                                                              "region": {
                                                                "value": "South America"
                                                              },
                                                              "region_exposure": {
                                                                "value": "South America"
                                                              },

                                                              "subclade_membership": {
                                                                "value": "20J/501Y.V3"
                                                              },
                                                              "submitting_lab": {
                                                                "value": "Instituto Adolfo Lutz, Interdiciplinary Procedures Center, Strategic Laboratory"
                                                              },
                                                              "url": "https://www.gisaid.org"
                                                            }
                                                          },
                                                          {
                                                            "branch_attrs": {
                                                              "labels": {
                                                                "aa": "ORF6: D61V"
                                                              },
                                                              "mutations": {
                                                                "ORF6": [
                                                                  "D61V"
                                                                ],
                                                                "nuc": [
                                                                  "C25836T",
                                                                  "A27383T",
                                                                  "T27384C"
                                                                ]
                                                              }
                                                            },
                                                            "name": "Brazil/AM-1059/2021",
                                                            "node_attrs": {

                                                              "author": {
                                                                "author": "Claudio Tavares Sacchi et al",
                                                                "value": "Claudio Tavares Sacchi et al"
                                                              },
                                                              "clade_membership": {
                                                                "value": "20J/501Y.V3"
                                                              },
                                                              "country": {
                                                                "value": "Brazil"
                                                              },
                                                              "div": 37,
                                                              "division": {
                                                                "value": "Amazonas BR"
                                                              },
                                                              "division_exposure": {
                                                                "value": "Amazonas BR"
                                                              },
                                                              "gisaid_epi_isl": {
                                                                "value": "EPI_ISL_940614"
                                                              },
                                                              "host": {
                                                                "value": "Human"
                                                              },
                                                              "custom_location": {
                                                                "confidence": {
                                                                  "Brazil": 1.0
                                                                },
                                                                "entropy": -1.000088900581841e-12,
                                                                "value": "Brazil"
                                                              },
                                                              "location": {
                                                                "value": "Manaus"
                                                              },
                                                              "num_date": {
                                                                "confidence": [
                                                                  2021.0506849315068,
                                                                  2021.0506849315068
                                                                ],
                                                                "value": 2021.0506849315068
                                                              },
                                                              "originating_lab": {
                                                                "value": "LACEN-PI DR. Costa Alvarenga"
                                                              },
                                                              "pangolin_lineage": {
                                                                "value": "P.1"
                                                              },
                                                              "recency": {
                                                                "value": "One month ago"
                                                              },
                                                              "region": {
                                                                "value": "South America"
                                                              },
                                                              "region_exposure": {
                                                                "value": "South America"
                                                              },

                                                              "subclade_membership": {
                                                                "value": "20J/501Y.V3"
                                                              },
                                                              "submitting_lab": {
                                                                "value": "Instituto Adolfo Lutz, Interdiciplinary Procedures Center, Strategic Laboratory"
                                                              },
                                                              "url": "https://www.gisaid.org"
                                                            }
                                                          },
                                                          {
                                                            "branch_attrs": {
                                                              "labels": {
                                                                "aa": "N: R80P; ORF1a: T951I; ORF9b: E77Q"
                                                              },
                                                              "mutations": {
                                                                "N": [
                                                                  "R80P"
                                                                ],
                                                                "ORF1a": [
                                                                  "T951I"
                                                                ],
                                                                "ORF9b": [
                                                                  "E77Q"
                                                                ],
                                                                "nuc": [
                                                                  "C3117T",
                                                                  "G18756T",
                                                                  "G28512C"
                                                                ]
                                                              }
                                                            },
                                                            "name": "Brazil/TO-1188/2021",
                                                            "node_attrs": {

                                                              "author": {
                                                                "author": "Claudio Tavares Sacchi et al",
                                                                "value": "Claudio Tavares Sacchi et al"
                                                              },
                                                              "clade_membership": {
                                                                "value": "20J/501Y.V3"
                                                              },
                                                              "country": {
                                                                "value": "Brazil"
                                                              },
                                                              "div": 37,
                                                              "division": {
                                                                "value": "Tocantins"
                                                              },
                                                              "division_exposure": {
                                                                "value": "Tocantins"
                                                              },
                                                              "gisaid_epi_isl": {
                                                                "value": "EPI_ISL_943987"
                                                              },
                                                              "host": {
                                                                "value": "Human"
                                                              },
                                                              "custom_location": {
                                                                "confidence": {
                                                                  "Brazil": 1.0
                                                                },
                                                                "entropy": -1.000088900581841e-12,
                                                                "value": "Brazil"
                                                              },
                                                              "location": {
                                                                "value": "Paraiso do Tacantins"
                                                              },
                                                              "num_date": {
                                                                "confidence": [
                                                                  2021.0534246575342,
                                                                  2021.0534246575342
                                                                ],
                                                                "value": 2021.0534246575342
                                                              },
                                                              "originating_lab": {
                                                                "value": "LACEN do Estado de Tocantins"
                                                              },
                                                              "pangolin_lineage": {
                                                                "value": "P.1"
                                                              },
                                                              "recency": {
                                                                "value": "One month ago"
                                                              },
                                                              "region": {
                                                                "value": "South America"
                                                              },
                                                              "region_exposure": {
                                                                "value": "South America"
                                                              },

                                                              "subclade_membership": {
                                                                "value": "20J/501Y.V3"
                                                              },
                                                              "submitting_lab": {
                                                                "value": "Instituto Adolfo Lutz, Interdiciplinary Procedures Center, Strategic Laboratory"
                                                              },
                                                              "url": "https://www.gisaid.org"
                                                            }
                                                          }
                                                        ],
                                                        "name": "NODE_0001817",
                                                        "node_attrs": {
                                                          "clade_membership": {
                                                            "value": "20J/501Y.V3"
                                                          },
                                                          "div": 34,
                                                          "custom_location": {
                                                            "confidence": {
                                                              "Brazil": 0.9999207505111336
                                                            },
                                                            "entropy": 0.0008483576793490526,
                                                            "value": "Brazil"
                                                          },
                                                          "num_date": {
                                                            "confidence": [
                                                              2020.85141252111,
                                                              2020.9924876469877
                                                            ],
                                                            "value": 2020.9623405020034
                                                          },
                                                          "subclade_membership": {
                                                            "value": "20J/501Y.V3"
                                                          }
                                                        }
                                                      },
                                                      {
                                                        "branch_attrs": {
                                                          "mutations": {}
                                                        },
                                                        "children": [
                                                          {
                                                            "branch_attrs": {
                                                              "labels": {
                                                                "aa": "ORF1a: G2091C; ORF1b: R188Q"
                                                              },
                                                              "mutations": {
                                                                "ORF1a": [
                                                                  "G2091C"
                                                                ],
                                                                "ORF1b": [
                                                                  "R188Q"
                                                                ],
                                                                "nuc": [
                                                                  "G6536T",
                                                                  "G14030A"
                                                                ]
                                                              }
                                                            },
                                                            "name": "Brazil/AM-20843355YM/2020",
                                                            "node_attrs": {

                                                              "author": {
                                                                "author": "Valdinete Nascimento et al",
                                                                "value": "Valdinete Nascimento et al B"
                                                              },
                                                              "clade_membership": {
                                                                "value": "20J/501Y.V3"
                                                              },
                                                              "country": {
                                                                "value": "Brazil"
                                                              },
                                                              "div": 35,
                                                              "division": {
                                                                "value": "Amazonas BR"
                                                              },
                                                              "division_exposure": {
                                                                "value": "Amazonas BR"
                                                              },
                                                              "gisaid_epi_isl": {
                                                                "value": "EPI_ISL_1068159"
                                                              },
                                                              "host": {
                                                                "value": "Human"
                                                              },
                                                              "custom_location": {
                                                                "confidence": {
                                                                  "Brazil": 1.0
                                                                },
                                                                "entropy": -1.000088900581841e-12,
                                                                "value": "Brazil"
                                                              },
                                                              "location": {
                                                                "value": "Manaus"
                                                              },
                                                              "num_date": {
                                                                "confidence": [
                                                                  2020.99043715847,
                                                                  2020.99043715847
                                                                ],
                                                                "value": 2020.99043715847
                                                              },
                                                              "originating_lab": {
                                                                "value": "Laboratorio de Ecologia de Doencas Transmissiveis na Amazonia, Instituto Leonidas e Maria Deane - Fiocruz Amazonia"
                                                              },
                                                              "pangolin_lineage": {
                                                                "value": "P.1"
                                                              },
                                                              "recency": {
                                                                "value": "One week ago"
                                                              },
                                                              "region": {
                                                                "value": "South America"
                                                              },
                                                              "region_exposure": {
                                                                "value": "South America"
                                                              },

                                                              "subclade_membership": {
                                                                "value": "20J/501Y.V3"
                                                              },
                                                              "submitting_lab": {
                                                                "value": "Laboratorio de Ecologia de Doencas Transmissiveis na Amazonia, Instituto Leonidas e Maria Deane - Fiocruz Amazonia"
                                                              },
                                                              "url": "https://www.gisaid.org"
                                                            }
                                                          },
                                                          {
                                                            "branch_attrs": {
                                                              "mutations": {}
                                                            },
                                                            "children": [
                                                              {
                                                                "branch_attrs": {
                                                                  "labels": {
                                                                    "aa": "S: P812L"
                                                                  },
                                                                  "mutations": {
                                                                    "S": [
                                                                      "P812L"
                                                                    ],
                                                                    "nuc": [
                                                                      "C12068T",
                                                                      "C23997T",
                                                                      "G29747-"
                                                                    ]
                                                                  }
                                                                },
                                                                "name": "Brazil/AM-20894927MS/2020",
                                                                "node_attrs": {

                                                                  "author": {
                                                                    "author": "Valdinete Nascimento et al",
                                                                    "value": "Valdinete Nascimento et al B"
                                                                  },
                                                                  "clade_membership": {
                                                                    "value": "20J/501Y.V3"
                                                                  },
                                                                  "country": {
                                                                    "value": "Brazil"
                                                                  },
                                                                  "div": 35,
                                                                  "division": {
                                                                    "value": "Amazonas BR"
                                                                  },
                                                                  "division_exposure": {
                                                                    "value": "Amazonas BR"
                                                                  },
                                                                  "gisaid_epi_isl": {
                                                                    "value": "EPI_ISL_1068248"
                                                                  },
                                                                  "host": {
                                                                    "value": "Human"
                                                                  },
                                                                  "custom_location": {
                                                                    "confidence": {
                                                                      "Brazil": 1.0
                                                                    },
                                                                    "entropy": -1.000088900581841e-12,
                                                                    "value": "Brazil"
                                                                  },
                                                                  "location": {
                                                                    "value": "Careiro"
                                                                  },
                                                                  "num_date": {
                                                                    "confidence": [
                                                                      2020.99043715847,
                                                                      2020.99043715847
                                                                    ],
                                                                    "value": 2020.99043715847
                                                                  },
                                                                  "originating_lab": {
                                                                    "value": "Laboratorio de Ecologia de Doencas Transmissiveis na Amazonia, Instituto Leonidas e Maria Deane - Fiocruz Amazonia"
                                                                  },
                                                                  "pangolin_lineage": {
                                                                    "value": "P.1"
                                                                  },
                                                                  "recency": {
                                                                    "value": "One week ago"
                                                                  },
                                                                  "region": {
                                                                    "value": "South America"
                                                                  },
                                                                  "region_exposure": {
                                                                    "value": "South America"
                                                                  },

                                                                  "subclade_membership": {
                                                                    "value": "20J/501Y.V3"
                                                                  },
                                                                  "submitting_lab": {
                                                                    "value": "Laboratorio de Ecologia de Doencas Transmissiveis na Amazonia, Instituto Leonidas e Maria Deane - Fiocruz Amazonia"
                                                                  },
                                                                  "url": "https://www.gisaid.org"
                                                                }
                                                              },
                                                              {
                                                                "branch_attrs": {
                                                                  "mutations": {}
                                                                },
                                                                "children": [
                                                                  {
                                                                    "branch_attrs": {
                                                                      "mutations": {
                                                                        "nuc": [
                                                                          "T6181C"
                                                                        ]
                                                                      }
                                                                    },
                                                                    "children": [
                                                                      {
                                                                        "branch_attrs": {
                                                                          "labels": {
                                                                            "aa": "S: D1153Y"
                                                                          },
                                                                          "mutations": {
                                                                            "S": [
                                                                              "D1153Y"
                                                                            ],
                                                                            "nuc": [
                                                                              "G25019T",
                                                                              "A29834T"
                                                                            ]
                                                                          }
                                                                        },
                                                                        "name": "Brazil/AM-L77-CD2324/2021",
                                                                        "node_attrs": {
                                                                          "author": {
                                                                            "author": "Brazil-UK Centre for Arbovirus Discovery Diagnosis Genomics et al",
                                                                            "value": "Brazil-UK Centre for Arbovirus Discovery Diagnosis Genomics et al"
                                                                          },
                                                                          "clade_membership": {
                                                                            "value": "20J/501Y.V3"
                                                                          },
                                                                          "country": {
                                                                            "value": "Brazil"
                                                                          },
                                                                          "div": 36,
                                                                          "division": {
                                                                            "value": "Amazonas BR"
                                                                          },
                                                                          "division_exposure": {
                                                                            "value": "Amazonas BR"
                                                                          },
                                                                          "gisaid_epi_isl": {
                                                                            "value": "EPI_ISL_1060896"
                                                                          },
                                                                          "host": {
                                                                            "value": "Human"
                                                                          },
                                                                          "custom_location": {
                                                                            "confidence": {
                                                                              "Brazil": 0.9999999999999999
                                                                            },
                                                                            "entropy": -9.99866855976916e-13,
                                                                            "value": "Brazil"
                                                                          },
                                                                          "location": {
                                                                            "value": "Manaus"
                                                                          },
                                                                          "num_date": {
                                                                            "confidence": [
                                                                              2021.017808219178,
                                                                              2021.017808219178
                                                                            ],
                                                                            "value": 2021.017808219178
                                                                          },
                                                                          "originating_lab": {
                                                                            "value": "CDL Laboratorio Santos e Vidal LTDA."
                                                                          },
                                                                          "pangolin_lineage": {
                                                                            "value": "P.1"
                                                                          },
                                                                          "recency": {
                                                                            "value": "One week ago"
                                                                          },
                                                                          "region": {
                                                                            "value": "South America"
                                                                          },
                                                                          "region_exposure": {
                                                                            "value": "South America"
                                                                          },
                                                                          "subclade_membership": {
                                                                            "value": "20J/501Y.V3"
                                                                          },
                                                                          "submitting_lab": {
                                                                            "value": "Instituto de Medicina Tropical de Sao Paulo"
                                                                          },
                                                                          "url": "https://www.gisaid.org"
                                                                        }
                                                                      },
                                                                      {
                                                                        "branch_attrs": {
                                                                          "labels": {
                                                                            "aa": "S: T553I"
                                                                          },
                                                                          "mutations": {
                                                                            "S": [
                                                                              "T553I"
                                                                            ],
                                                                            "nuc": [
                                                                              "C23220T"
                                                                            ]
                                                                          }
                                                                        },
                                                                        "name": "Brazil/AM-21843807PS/2021",
                                                                        "node_attrs": {

                                                                          "author": {
                                                                            "author": "Valdinete Nascimento et al",
                                                                            "value": "Valdinete Nascimento et al B"
                                                                          },
                                                                          "clade_membership": {
                                                                            "value": "20J/501Y.V3"
                                                                          },
                                                                          "country": {
                                                                            "value": "Brazil"
                                                                          },
                                                                          "div": 35,
                                                                          "division": {
                                                                            "value": "Amazonas BR"
                                                                          },
                                                                          "division_exposure": {
                                                                            "value": "Amazonas BR"
                                                                          },
                                                                          "gisaid_epi_isl": {
                                                                            "value": "EPI_ISL_1068284"
                                                                          },
                                                                          "host": {
                                                                            "value": "Human"
                                                                          },
                                                                          "custom_location": {
                                                                            "confidence": {
                                                                              "Brazil": 0.9999999999999999
                                                                            },
                                                                            "entropy": -9.99866855976916e-13,
                                                                            "value": "Brazil"
                                                                          },
                                                                          "location": {
                                                                            "value": "Manaus"
                                                                          },
                                                                          "num_date": {
                                                                            "confidence": [
                                                                              2021.0342465753424,
                                                                              2021.0342465753424
                                                                            ],
                                                                            "value": 2021.0342465753424
                                                                          },
                                                                          "originating_lab": {
                                                                            "value": "Laboratorio de Ecologia de Doencas Transmissiveis na Amazonia, Instituto Leonidas e Maria Deane - Fiocruz Amazonia"
                                                                          },
                                                                          "pangolin_lineage": {
                                                                            "value": "P.1"
                                                                          },
                                                                          "recency": {
                                                                            "value": "One week ago"
                                                                          },
                                                                          "region": {
                                                                            "value": "South America"
                                                                          },
                                                                          "region_exposure": {
                                                                            "value": "South America"
                                                                          },

                                                                          "subclade_membership": {
                                                                            "value": "20J/501Y.V3"
                                                                          },
                                                                          "submitting_lab": {
                                                                            "value": "Laboratorio de Ecologia de Doencas Transmissiveis na Amazonia, Instituto Leonidas e Maria Deane - Fiocruz Amazonia"
                                                                          },
                                                                          "url": "https://www.gisaid.org"
                                                                        }
                                                                      }
                                                                    ],
                                                                    "name": "NODE_0001820",
                                                                    "node_attrs": {
                                                                      "clade_membership": {
                                                                        "value": "20J/501Y.V3"
                                                                      },
                                                                      "div": 34,
                                                                      "custom_location": {
                                                                        "confidence": {
                                                                          "Brazil": 0.999019843460494
                                                                        },
                                                                        "entropy": 0.008182037777264886,
                                                                        "value": "Brazil"
                                                                      },
                                                                      "num_date": {
                                                                        "confidence": [
                                                                          2020.8773136795965,
                                                                          2020.9961432860298
                                                                        ],
                                                                        "value": 2020.9619188917525
                                                                      },
                                                                      "subclade_membership": {
                                                                        "value": "20J/501Y.V3"
                                                                      }
                                                                    }
                                                                  },
                                                                  {
                                                                    "branch_attrs": {
                                                                      "mutations": {}
                                                                    },
                                                                    "children": [
                                                                      {
                                                                        "branch_attrs": {
                                                                          "labels": {
                                                                            "aa": "N: P151L, A267V"
                                                                          },
                                                                          "mutations": {
                                                                            "N": [
                                                                              "P151L",
                                                                              "A267V"
                                                                            ],
                                                                            "nuc": [
                                                                              "C28725T",
                                                                              "C29073T"
                                                                            ]
                                                                          }
                                                                        },
                                                                        "children": [
                                                                          {
                                                                            "branch_attrs": {
                                                                              "mutations": {}
                                                                            },
                                                                            "name": "Brazil/AM-20143103JT/2020",
                                                                            "node_attrs": {

                                                                              "author": {
                                                                                "author": "Valdinete Nascimento et al",
                                                                                "value": "Valdinete Nascimento et al B"
                                                                              },
                                                                              "clade_membership": {
                                                                                "value": "20J/501Y.V3"
                                                                              },
                                                                              "country": {
                                                                                "value": "Brazil"
                                                                              },
                                                                              "div": 35,
                                                                              "division": {
                                                                                "value": "Amazonas BR"
                                                                              },
                                                                              "division_exposure": {
                                                                                "value": "Amazonas BR"
                                                                              },
                                                                              "gisaid_epi_isl": {
                                                                                "value": "EPI_ISL_833136"
                                                                              },
                                                                              "host": {
                                                                                "value": "Human"
                                                                              },
                                                                              "custom_location": {
                                                                                "confidence": {
                                                                                  "Brazil": 1.0
                                                                                },
                                                                                "entropy": -1.000088900581841e-12,
                                                                                "value": "Brazil"
                                                                              },
                                                                              "location": {
                                                                                "value": "Manaus"
                                                                              },
                                                                              "num_date": {
                                                                                "confidence": [
                                                                                  2020.9931693989072,
                                                                                  2020.9931693989072
                                                                                ],
                                                                                "value": 2020.9931693989072
                                                                              },
                                                                              "originating_lab": {
                                                                                "value": "Laboratorio de Ecologia de Doencas Transmissiveis na Amazonia, Instituto Leonidas e Maria Deane - Fiocruz Amazonia"
                                                                              },
                                                                              "pangolin_lineage": {
                                                                                "value": "P.1"
                                                                              },
                                                                              "recency": {
                                                                                "value": "Older"
                                                                              },
                                                                              "region": {
                                                                                "value": "South America"
                                                                              },
                                                                              "region_exposure": {
                                                                                "value": "South America"
                                                                              },

                                                                              "subclade_membership": {
                                                                                "value": "20J/501Y.V3"
                                                                              },
                                                                              "submitting_lab": {
                                                                                "value": "Laboratorio de Ecologia de Doencas Transmissiveis na Amazonia, Instituto Leonidas e Maria Deane - Fiocruz Amazonia"
                                                                              },
                                                                              "url": "https://www.gisaid.org"
                                                                            }
                                                                          },
                                                                          {
                                                                            "branch_attrs": {
                                                                              "mutations": {}
                                                                            },
                                                                            "name": "Brazil/AM-20143105JJ/2020",
                                                                            "node_attrs": {

                                                                              "author": {
                                                                                "author": "Valdinete Nascimento et al",
                                                                                "value": "Valdinete Nascimento et al B"
                                                                              },
                                                                              "clade_membership": {
                                                                                "value": "20J/501Y.V3"
                                                                              },
                                                                              "country": {
                                                                                "value": "Brazil"
                                                                              },
                                                                              "div": 35,
                                                                              "division": {
                                                                                "value": "Amazonas BR"
                                                                              },
                                                                              "division_exposure": {
                                                                                "value": "Amazonas BR"
                                                                              },
                                                                              "gisaid_epi_isl": {
                                                                                "value": "EPI_ISL_1068112"
                                                                              },
                                                                              "host": {
                                                                                "value": "Human"
                                                                              },
                                                                              "custom_location": {
                                                                                "confidence": {
                                                                                  "Brazil": 1.0
                                                                                },
                                                                                "entropy": -1.000088900581841e-12,
                                                                                "value": "Brazil"
                                                                              },
                                                                              "location": {
                                                                                "value": "Manaus"
                                                                              },
                                                                              "num_date": {
                                                                                "confidence": [
                                                                                  2020.9931693989072,
                                                                                  2020.9931693989072
                                                                                ],
                                                                                "value": 2020.9931693989072
                                                                              },
                                                                              "originating_lab": {
                                                                                "value": "Laboratorio de Ecologia de Doencas Transmissiveis na Amazonia, Instituto Leonidas e Maria Deane - Fiocruz Amazonia"
                                                                              },
                                                                              "pangolin_lineage": {
                                                                                "value": "P.1"
                                                                              },
                                                                              "recency": {
                                                                                "value": "One week ago"
                                                                              },
                                                                              "region": {
                                                                                "value": "South America"
                                                                              },
                                                                              "region_exposure": {
                                                                                "value": "South America"
                                                                              },

                                                                              "subclade_membership": {
                                                                                "value": "20J/501Y.V3"
                                                                              },
                                                                              "submitting_lab": {
                                                                                "value": "Laboratorio de Ecologia de Doencas Transmissiveis na Amazonia, Instituto Leonidas e Maria Deane - Fiocruz Amazonia"
                                                                              },
                                                                              "url": "https://www.gisaid.org"
                                                                            }
                                                                          }
                                                                        ],
                                                                        "name": "NODE_0001807",
                                                                        "node_attrs": {
                                                                          "clade_membership": {
                                                                            "value": "20J/501Y.V3"
                                                                          },
                                                                          "div": 35,
                                                                          "custom_location": {
                                                                            "confidence": {
                                                                              "Brazil": 0.9990190511986728
                                                                            },
                                                                            "entropy": 0.008187652730816624,
                                                                            "value": "Brazil"
                                                                          },
                                                                          "num_date": {
                                                                            "confidence": [
                                                                              2020.9514980162573,
                                                                              2020.9931693989072
                                                                            ],
                                                                            "value": 2020.9931693989072
                                                                          },
                                                                          "subclade_membership": {
                                                                            "value": "20J/501Y.V3"
                                                                          }
                                                                        }
                                                                      },
                                                                      {
                                                                        "branch_attrs": {
                                                                          "mutations": {}
                                                                        },
                                                                        "children": [
                                                                          {
                                                                            "branch_attrs": {
                                                                              "mutations": {}
                                                                            },
                                                                            "children": [
                                                                              {
                                                                                "branch_attrs": {
                                                                                  "mutations": {}
                                                                                },
                                                                                "name": "Brazil/AM-20842882CA/2020",
                                                                                "node_attrs": {

                                                                                  "author": {
                                                                                    "author": "Valdinete Nascimento et al",
                                                                                    "value": "Valdinete Nascimento et al B"
                                                                                  },
                                                                                  "clade_membership": {
                                                                                    "value": "20J/501Y.V3"
                                                                                  },
                                                                                  "country": {
                                                                                    "value": "Brazil"
                                                                                  },
                                                                                  "div": 33,
                                                                                  "division": {
                                                                                    "value": "Amazonas BR"
                                                                                  },
                                                                                  "division_exposure": {
                                                                                    "value": "Amazonas BR"
                                                                                  },
                                                                                  "gisaid_epi_isl": {
                                                                                    "value": "EPI_ISL_833137"
                                                                                  },
                                                                                  "host": {
                                                                                    "value": "Human"
                                                                                  },
                                                                                  "custom_location": {
                                                                                    "confidence": {
                                                                                      "Brazil": 1.0
                                                                                    },
                                                                                    "entropy": -1.000088900581841e-12,
                                                                                    "value": "Brazil"
                                                                                  },
                                                                                  "location": {
                                                                                    "value": "Manaus"
                                                                                  },
                                                                                  "num_date": {
                                                                                    "confidence": [
                                                                                      2020.9248633879781,
                                                                                      2020.9248633879781
                                                                                    ],
                                                                                    "value": 2020.9248633879781
                                                                                  },
                                                                                  "originating_lab": {
                                                                                    "value": "Laboratorio de Ecologia de Doencas Transmissiveis na Amazonia, Instituto Leonidas e Maria Deane - Fiocruz Amazonia"
                                                                                  },
                                                                                  "pangolin_lineage": {
                                                                                    "value": "P.1"
                                                                                  },
                                                                                  "recency": {
                                                                                    "value": "Older"
                                                                                  },
                                                                                  "region": {
                                                                                    "value": "South America"
                                                                                  },
                                                                                  "region_exposure": {
                                                                                    "value": "South America"
                                                                                  },

                                                                                  "subclade_membership": {
                                                                                    "value": "20J/501Y.V3"
                                                                                  },
                                                                                  "submitting_lab": {
                                                                                    "value": "Laboratorio de Ecologia de Doencas Transmissiveis na Amazonia, Instituto Leonidas e Maria Deane - Fiocruz Amazonia"
                                                                                  },
                                                                                  "url": "https://www.gisaid.org"
                                                                                }
                                                                              },
                                                                              {
                                                                                "branch_attrs": {
                                                                                  "labels": {
                                                                                    "aa": "N: S413G"
                                                                                  },
                                                                                  "mutations": {
                                                                                    "N": [
                                                                                      "S413G"
                                                                                    ],
                                                                                    "nuc": [
                                                                                      "A29510G"
                                                                                    ]
                                                                                  }
                                                                                },
                                                                                "name": "Brazil/AM-20843185MR/2020",
                                                                                "node_attrs": {

                                                                                  "author": {
                                                                                    "author": "Valdinete Nascimento et al",
                                                                                    "value": "Valdinete Nascimento et al B"
                                                                                  },
                                                                                  "clade_membership": {
                                                                                    "value": "20J/501Y.V3"
                                                                                  },
                                                                                  "country": {
                                                                                    "value": "Brazil"
                                                                                  },
                                                                                  "div": 34,
                                                                                  "division": {
                                                                                    "value": "Amazonas BR"
                                                                                  },
                                                                                  "division_exposure": {
                                                                                    "value": "Amazonas BR"
                                                                                  },
                                                                                  "gisaid_epi_isl": {
                                                                                    "value": "EPI_ISL_1068149"
                                                                                  },
                                                                                  "host": {
                                                                                    "value": "Human"
                                                                                  },
                                                                                  "custom_location": {
                                                                                    "confidence": {
                                                                                      "Brazil": 1.0
                                                                                    },
                                                                                    "entropy": -1.000088900581841e-12,
                                                                                    "value": "Brazil"
                                                                                  },
                                                                                  "location": {
                                                                                    "value": "Manaus"
                                                                                  },
                                                                                  "num_date": {
                                                                                    "confidence": [
                                                                                      2020.9631147540983,
                                                                                      2020.9631147540983
                                                                                    ],
                                                                                    "value": 2020.9631147540983
                                                                                  },
                                                                                  "originating_lab": {
                                                                                    "value": "Laboratorio de Ecologia de Doencas Transmissiveis na Amazonia, Instituto Leonidas e Maria Deane - Fiocruz Amazonia"
                                                                                  },
                                                                                  "pangolin_lineage": {
                                                                                    "value": "P.1"
                                                                                  },
                                                                                  "recency": {
                                                                                    "value": "One week ago"
                                                                                  },
                                                                                  "region": {
                                                                                    "value": "South America"
                                                                                  },
                                                                                  "region_exposure": {
                                                                                    "value": "South America"
                                                                                  },

                                                                                  "subclade_membership": {
                                                                                    "value": "20J/501Y.V3"
                                                                                  },
                                                                                  "submitting_lab": {
                                                                                    "value": "Laboratorio de Ecologia de Doencas Transmissiveis na Amazonia, Instituto Leonidas e Maria Deane - Fiocruz Amazonia"
                                                                                  },
                                                                                  "url": "https://www.gisaid.org"
                                                                                }
                                                                              }
                                                                            ],
                                                                            "name": "NODE_0003683",
                                                                            "node_attrs": {
                                                                              "clade_membership": {
                                                                                "value": "20J/501Y.V3"
                                                                              },
                                                                              "div": 33,
                                                                              "custom_location": {
                                                                                "confidence": {
                                                                                  "Brazil": 0.9990189720640529
                                                                                },
                                                                                "entropy": 0.008188212451546932,
                                                                                "value": "Brazil"
                                                                              },
                                                                              "num_date": {
                                                                                "confidence": [
                                                                                  2020.8486073068225,
                                                                                  2020.9248633879781
                                                                                ],
                                                                                "value": 2020.9248116832434
                                                                              },
                                                                              "subclade_membership": {
                                                                                "value": "20J/501Y.V3"
                                                                              }
                                                                            }
                                                                          },
                                                                          {
                                                                            "branch_attrs": {
                                                                              "mutations": {}
                                                                            },
                                                                            "children": [
                                                                              {
                                                                                "branch_attrs": {
                                                                                  "labels": {
                                                                                    "aa": "ORF1a: L1188S; ORF1b: L314P"
                                                                                  },
                                                                                  "mutations": {
                                                                                    "ORF1a": [
                                                                                      "L1188S"
                                                                                    ],
                                                                                    "ORF1b": [
                                                                                      "L314P"
                                                                                    ],
                                                                                    "nuc": [
                                                                                      "T3828C",
                                                                                      "T14408C"
                                                                                    ]
                                                                                  }
                                                                                },
                                                                                "children": [
                                                                                  {
                                                                                    "branch_attrs": {
                                                                                      "mutations": {}
                                                                                    },
                                                                                    "name": "Brazil/SP-1527/2021",
                                                                                    "node_attrs": {
                                                                                      "author": {
                                                                                        "author": "Claudio Tavares Sacchi et al",
                                                                                        "value": "Claudio Tavares Sacchi et al"
                                                                                      },
                                                                                      "clade_membership": {
                                                                                        "value": "20J/501Y.V3"
                                                                                      },
                                                                                      "country": {
                                                                                        "value": "Brazil"
                                                                                      },
                                                                                      "div": 35,
                                                                                      "division": {
                                                                                        "value": "S\u00e3o Paulo"
                                                                                      },
                                                                                      "division_exposure": {
                                                                                        "value": "S\u00e3o Paulo"
                                                                                      },
                                                                                      "gisaid_epi_isl": {
                                                                                        "value": "EPI_ISL_1086043"
                                                                                      },
                                                                                      "host": {
                                                                                        "value": "Human"
                                                                                      },
                                                                                      "custom_location": {
                                                                                        "confidence": {
                                                                                          "Brazil": 1.0
                                                                                        },
                                                                                        "entropy": -1.000088900581841e-12,
                                                                                        "value": "Brazil"
                                                                                      },
                                                                                      "location": {
                                                                                        "value": "Araraquara"
                                                                                      },
                                                                                      "num_date": {
                                                                                        "confidence": [
                                                                                          2021.1082191780822,
                                                                                          2021.1082191780822
                                                                                        ],
                                                                                        "value": 2021.1082191780822
                                                                                      },
                                                                                      "originating_lab": {
                                                                                        "value": "Diagnosticos da America - DASA"
                                                                                      },
                                                                                      "pangolin_lineage": {
                                                                                        "value": "P.1"
                                                                                      },
                                                                                      "recency": {
                                                                                        "value": "3-7 days ago"
                                                                                      },
                                                                                      "region": {
                                                                                        "value": "South America"
                                                                                      },
                                                                                      "region_exposure": {
                                                                                        "value": "South America"
                                                                                      },
                                                                                      "subclade_membership": {
                                                                                        "value": "20J/501Y.V3"
                                                                                      },
                                                                                      "submitting_lab": {
                                                                                        "value": "Instituto Adolfo Lutz, Interdiciplinary Procedures Center, Strategic Laboratory"
                                                                                      },
                                                                                      "url": "https://www.gisaid.org"
                                                                                    }
                                                                                  },
                                                                                  {
                                                                                    "branch_attrs": {
                                                                                      "labels": {
                                                                                        "aa": "S: F797C"
                                                                                      },
                                                                                      "mutations": {
                                                                                        "S": [
                                                                                          "F797C"
                                                                                        ],
                                                                                        "nuc": [
                                                                                          "T23952G"
                                                                                        ]
                                                                                      }
                                                                                    },
                                                                                    "children": [
                                                                                      {
                                                                                        "branch_attrs": {
                                                                                          "mutations": {}
                                                                                        },
                                                                                        "name": "Brazil/AM-1061/2021",
                                                                                        "node_attrs": {

                                                                                          "author": {
                                                                                            "author": "Claudio Tavares Sacchi et al",
                                                                                            "value": "Claudio Tavares Sacchi et al"
                                                                                          },
                                                                                          "clade_membership": {
                                                                                            "value": "20J/501Y.V3"
                                                                                          },
                                                                                          "country": {
                                                                                            "value": "Brazil"
                                                                                          },
                                                                                          "div": 36,
                                                                                          "division": {
                                                                                            "value": "Amazonas BR"
                                                                                          },
                                                                                          "division_exposure": {
                                                                                            "value": "Amazonas BR"
                                                                                          },
                                                                                          "gisaid_epi_isl": {
                                                                                            "value": "EPI_ISL_940616"
                                                                                          },
                                                                                          "host": {
                                                                                            "value": "Human"
                                                                                          },
                                                                                          "custom_location": {
                                                                                            "confidence": {
                                                                                              "Brazil": 1.0
                                                                                            },
                                                                                            "entropy": -1.000088900581841e-12,
                                                                                            "value": "Brazil"
                                                                                          },
                                                                                          "location": {
                                                                                            "value": "Manaus"
                                                                                          },
                                                                                          "num_date": {
                                                                                            "confidence": [
                                                                                              2021.0506849315068,
                                                                                              2021.0506849315068
                                                                                            ],
                                                                                            "value": 2021.0506849315068
                                                                                          },
                                                                                          "originating_lab": {
                                                                                            "value": "LACEN-PI DR. Costa Alvarenga"
                                                                                          },
                                                                                          "pangolin_lineage": {
                                                                                            "value": "P.1"
                                                                                          },
                                                                                          "recency": {
                                                                                            "value": "One month ago"
                                                                                          },
                                                                                          "region": {
                                                                                            "value": "South America"
                                                                                          },
                                                                                          "region_exposure": {
                                                                                            "value": "South America"
                                                                                          },

                                                                                          "subclade_membership": {
                                                                                            "value": "20J/501Y.V3"
                                                                                          },
                                                                                          "submitting_lab": {
                                                                                            "value": "Instituto Adolfo Lutz, Interdiciplinary Procedures Center, Strategic Laboratory"
                                                                                          },
                                                                                          "url": "https://www.gisaid.org"
                                                                                        }
                                                                                      },
                                                                                      {
                                                                                        "branch_attrs": {
                                                                                          "labels": {
                                                                                            "aa": "N: A119S; ORF3a: L83F"
                                                                                          },
                                                                                          "mutations": {
                                                                                            "N": [
                                                                                              "A119S"
                                                                                            ],
                                                                                            "ORF3a": [
                                                                                              "L83F"
                                                                                            ],
                                                                                            "nuc": [
                                                                                              "G25641T",
                                                                                              "G28628T"
                                                                                            ]
                                                                                          }
                                                                                        },
                                                                                        "children": [
                                                                                          {
                                                                                            "branch_attrs": {
                                                                                              "labels": {
                                                                                                "aa": "N: R80P; ORF9b: E77Q; S: I870V"
                                                                                              },
                                                                                              "mutations": {
                                                                                                "N": [
                                                                                                  "R80P"
                                                                                                ],
                                                                                                "ORF9b": [
                                                                                                  "E77Q"
                                                                                                ],
                                                                                                "S": [
                                                                                                  "I870V"
                                                                                                ],
                                                                                                "nuc": [
                                                                                                  "A24170G",
                                                                                                  "G28512C"
                                                                                                ]
                                                                                              }
                                                                                            },
                                                                                            "name": "Brazil/SP-1699/2021",
                                                                                            "node_attrs": {

                                                                                              "author": {
                                                                                                "author": "Claudio Tavares Sacchi et al",
                                                                                                "value": "Claudio Tavares Sacchi et al"
                                                                                              },
                                                                                              "clade_membership": {
                                                                                                "value": "20J/501Y.V3"
                                                                                              },
                                                                                              "country": {
                                                                                                "value": "Brazil"
                                                                                              },
                                                                                              "div": 40,
                                                                                              "division": {
                                                                                                "value": "S\u00e3o Paulo"
                                                                                              },
                                                                                              "division_exposure": {
                                                                                                "value": "S\u00e3o Paulo"
                                                                                              },
                                                                                              "gisaid_epi_isl": {
                                                                                                "value": "EPI_ISL_1096131"
                                                                                              },
                                                                                              "host": {
                                                                                                "value": "Human"
                                                                                              },
                                                                                              "custom_location": {
                                                                                                "confidence": {
                                                                                                  "Brazil": 1.0
                                                                                                },
                                                                                                "entropy": -1.000088900581841e-12,
                                                                                                "value": "Brazil"
                                                                                              },
                                                                                              "location": {
                                                                                                "value": "Lins"
                                                                                              },
                                                                                              "num_date": {
                                                                                                "confidence": [
                                                                                                  2021.1054794520549,
                                                                                                  2021.1054794520549
                                                                                                ],
                                                                                                "value": 2021.1054794520549
                                                                                              },
                                                                                              "originating_lab": {
                                                                                                "value": "IAL Regional de Bauru"
                                                                                              },
                                                                                              "pangolin_lineage": {
                                                                                                "value": "P.1"
                                                                                              },
                                                                                              "recency": {
                                                                                                "value": "3-7 days ago"
                                                                                              },
                                                                                              "region": {
                                                                                                "value": "South America"
                                                                                              },
                                                                                              "region_exposure": {
                                                                                                "value": "South America"
                                                                                              },

                                                                                              "subclade_membership": {
                                                                                                "value": "20J/501Y.V3"
                                                                                              },
                                                                                              "submitting_lab": {
                                                                                                "value": "Instituto Adolfo Lutz, Interdiciplinary Procedures Center, Strategic Laboratory"
                                                                                              },
                                                                                              "url": "https://www.gisaid.org"
                                                                                            }
                                                                                          },
                                                                                          {
                                                                                            "branch_attrs": {
                                                                                              "labels": {
                                                                                                "aa": "ORF1a: S1188L; ORF1b: P314L"
                                                                                              },
                                                                                              "mutations": {
                                                                                                "ORF1a": [
                                                                                                  "S1188L"
                                                                                                ],
                                                                                                "ORF1b": [
                                                                                                  "P314L"
                                                                                                ],
                                                                                                "nuc": [
                                                                                                  "C3828T",
                                                                                                  "A11830G",
                                                                                                  "C14408T"
                                                                                                ]
                                                                                              }
                                                                                            },
                                                                                            "name": "Brazil/SP-1700/2021",
                                                                                            "node_attrs": {

                                                                                              "author": {
                                                                                                "author": "Claudio Tavares Sacchi et al",
                                                                                                "value": "Claudio Tavares Sacchi et al"
                                                                                              },
                                                                                              "clade_membership": {
                                                                                                "value": "20J/501Y.V3"
                                                                                              },
                                                                                              "country": {
                                                                                                "value": "Brazil"
                                                                                              },
                                                                                              "div": 41,
                                                                                              "division": {
                                                                                                "value": "S\u00e3o Paulo"
                                                                                              },
                                                                                              "division_exposure": {
                                                                                                "value": "S\u00e3o Paulo"
                                                                                              },
                                                                                              "gisaid_epi_isl": {
                                                                                                "value": "EPI_ISL_1096132"
                                                                                              },
                                                                                              "host": {
                                                                                                "value": "Human"
                                                                                              },
                                                                                              "custom_location": {
                                                                                                "confidence": {
                                                                                                  "Brazil": 1.0
                                                                                                },
                                                                                                "entropy": -1.000088900581841e-12,
                                                                                                "value": "Brazil"
                                                                                              },
                                                                                              "location": {
                                                                                                "value": "Lins"
                                                                                              },
                                                                                              "num_date": {
                                                                                                "confidence": [
                                                                                                  2021.1054794520549,
                                                                                                  2021.1054794520549
                                                                                                ],
                                                                                                "value": 2021.1054794520549
                                                                                              },
                                                                                              "originating_lab": {
                                                                                                "value": "IAL Regional de Bauru"
                                                                                              },
                                                                                              "pangolin_lineage": {
                                                                                                "value": "P.1"
                                                                                              },
                                                                                              "recency": {
                                                                                                "value": "3-7 days ago"
                                                                                              },
                                                                                              "region": {
                                                                                                "value": "South America"
                                                                                              },
                                                                                              "region_exposure": {
                                                                                                "value": "South America"
                                                                                              },

                                                                                              "subclade_membership": {
                                                                                                "value": "20J/501Y.V3"
                                                                                              },
                                                                                              "submitting_lab": {
                                                                                                "value": "Instituto Adolfo Lutz, Interdiciplinary Procedures Center, Strategic Laboratory"
                                                                                              },
                                                                                              "url": "https://www.gisaid.org"
                                                                                            }
                                                                                          }
                                                                                        ],
                                                                                        "name": "NODE_0001874",
                                                                                        "node_attrs": {
                                                                                          "clade_membership": {
                                                                                            "value": "20J/501Y.V3"
                                                                                          },
                                                                                          "div": 38,
                                                                                          "custom_location": {
                                                                                            "confidence": {
                                                                                              "Brazil": 0.9990290712702282
                                                                                            },
                                                                                            "entropy": 0.008116328711798395,
                                                                                            "value": "Brazil"
                                                                                          },
                                                                                          "num_date": {
                                                                                            "confidence": [
                                                                                              2020.9729445661203,
                                                                                              2021.0987474006502
                                                                                            ],
                                                                                            "value": 2021.0490835033188
                                                                                          },
                                                                                          "subclade_membership": {
                                                                                            "value": "20J/501Y.V3"
                                                                                          }
                                                                                        }
                                                                                      }
                                                                                    ],
                                                                                    "name": "NODE_0001873",
                                                                                    "node_attrs": {
                                                                                      "clade_membership": {
                                                                                        "value": "20J/501Y.V3"
                                                                                      },
                                                                                      "div": 36,
                                                                                      "custom_location": {
                                                                                        "confidence": {
                                                                                          "Brazil": 0.9989435568461936
                                                                                        },
                                                                                        "entropy": 0.008728282792609333,
                                                                                        "value": "Brazil"
                                                                                      },
                                                                                      "num_date": {
                                                                                        "confidence": [
                                                                                          2020.9350140412819,
                                                                                          2021.0506849315068
                                                                                        ],
                                                                                        "value": 2021.0102315515999
                                                                                      },
                                                                                      "subclade_membership": {
                                                                                        "value": "20J/501Y.V3"
                                                                                      }
                                                                                    }
                                                                                  }
                                                                                ],
                                                                                "name": "NODE_0001872",
                                                                                "node_attrs": {
                                                                                  "clade_membership": {
                                                                                    "value": "20J/501Y.V3"
                                                                                  },
                                                                                  "div": 35,
                                                                                  "custom_location": {
                                                                                    "confidence": {
                                                                                      "Brazil": 0.9989265030385682
                                                                                    },
                                                                                    "entropy": 0.008848169117644312,
                                                                                    "value": "Brazil"
                                                                                  },
                                                                                  "num_date": {
                                                                                    "confidence": [
                                                                                      2020.9094965477098,
                                                                                      2021.0478496531416
                                                                                    ],
                                                                                    "value": 2020.9733745783926
                                                                                  },
                                                                                  "subclade_membership": {
                                                                                    "value": "20J/501Y.V3"
                                                                                  }
                                                                                }
                                                                              },
                                                                              {
                                                                                "branch_attrs": {
                                                                                  "mutations": {}
                                                                                },
                                                                                "children": [
                                                                                  {
                                                                                    "branch_attrs": {
                                                                                      "labels": {
                                                                                        "aa": "ORF1b: G336E; S: P589S"
                                                                                      },
                                                                                      "mutations": {
                                                                                        "ORF1b": [
                                                                                          "G336E"
                                                                                        ],
                                                                                        "S": [
                                                                                          "P589S"
                                                                                        ],
                                                                                        "nuc": [
                                                                                          "G14474A",
                                                                                          "C23327T",
                                                                                          "G24004A"
                                                                                        ]
                                                                                      }
                                                                                    },
                                                                                    "name": "Brazil/GO-1204/2021",
                                                                                    "node_attrs": {
                                                                                      "author": {
                                                                                        "author": "Claudio Tavares Sacchi et al",
                                                                                        "value": "Claudio Tavares Sacchi et al"
                                                                                      },
                                                                                      "clade_membership": {
                                                                                        "value": "20J/501Y.V3"
                                                                                      },
                                                                                      "country": {
                                                                                        "value": "Brazil"
                                                                                      },
                                                                                      "div": 36,
                                                                                      "division": {
                                                                                        "value": "Goi\u00e1s"
                                                                                      },
                                                                                      "division_exposure": {
                                                                                        "value": "Goi\u00e1s"
                                                                                      },
                                                                                      "gisaid_epi_isl": {
                                                                                        "value": "EPI_ISL_1039693"
                                                                                      },
                                                                                      "host": {
                                                                                        "value": "Human"
                                                                                      },
                                                                                      "custom_location": {
                                                                                        "confidence": {
                                                                                          "Brazil": 1.0
                                                                                        },
                                                                                        "entropy": -1.000088900581841e-12,
                                                                                        "value": "Brazil"
                                                                                      },
                                                                                      "location": {
                                                                                        "value": "Goiania"
                                                                                      },
                                                                                      "num_date": {
                                                                                        "confidence": [
                                                                                          2021.0506849315068,
                                                                                          2021.0506849315068
                                                                                        ],
                                                                                        "value": 2021.0506849315068
                                                                                      },
                                                                                      "originating_lab": {
                                                                                        "value": "LACEN do Estado de Goias"
                                                                                      },
                                                                                      "pangolin_lineage": {
                                                                                        "value": "P.1"
                                                                                      },
                                                                                      "recency": {
                                                                                        "value": "One week ago"
                                                                                      },
                                                                                      "region": {
                                                                                        "value": "South America"
                                                                                      },
                                                                                      "region_exposure": {
                                                                                        "value": "South America"
                                                                                      },

                                                                                      "subclade_membership": {
                                                                                        "value": "20J/501Y.V3"
                                                                                      },
                                                                                      "submitting_lab": {
                                                                                        "value": "Instituto Adolfo Lutz, Interdiciplinary Procedures Center, Strategic Laboratory"
                                                                                      },
                                                                                      "url": "https://www.gisaid.org"
                                                                                    }
                                                                                  },
                                                                                  {
                                                                                    "branch_attrs": {
                                                                                      "mutations": {}
                                                                                    },
                                                                                    "children": [
                                                                                      {
                                                                                        "branch_attrs": {
                                                                                          "labels": {
                                                                                            "aa": "ORF1a: V2862L"
                                                                                          },
                                                                                          "mutations": {
                                                                                            "ORF1a": [
                                                                                              "V2862L"
                                                                                            ],
                                                                                            "nuc": [
                                                                                              "G8849T",
                                                                                              "C27389A"
                                                                                            ]
                                                                                          }
                                                                                        },
                                                                                        "children": [
                                                                                          {
                                                                                            "branch_attrs": {
                                                                                              "mutations": {
                                                                                                "nuc": [
                                                                                                  "C8605T"
                                                                                                ]
                                                                                              }
                                                                                            },
                                                                                            "name": "Brazil/AM-1031/2021",
                                                                                            "node_attrs": {

                                                                                              "author": {
                                                                                                "author": "Claudio Tavares Sacchi et al",
                                                                                                "value": "Claudio Tavares Sacchi et al"
                                                                                              },
                                                                                              "clade_membership": {
                                                                                                "value": "20J/501Y.V3"
                                                                                              },
                                                                                              "country": {
                                                                                                "value": "Brazil"
                                                                                              },
                                                                                              "div": 36,
                                                                                              "division": {
                                                                                                "value": "Amazonas BR"
                                                                                              },
                                                                                              "division_exposure": {
                                                                                                "value": "Amazonas BR"
                                                                                              },
                                                                                              "gisaid_epi_isl": {
                                                                                                "value": "EPI_ISL_906075"
                                                                                              },
                                                                                              "host": {
                                                                                                "value": "Human"
                                                                                              },
                                                                                              "custom_location": {
                                                                                                "confidence": {
                                                                                                  "Brazil": 1.0
                                                                                                },
                                                                                                "entropy": -1.000088900581841e-12,
                                                                                                "value": "Brazil"
                                                                                              },
                                                                                              "location": {
                                                                                                "value": "Manaus"
                                                                                              },
                                                                                              "num_date": {
                                                                                                "confidence": [
                                                                                                  2021.0506849315068,
                                                                                                  2021.0506849315068
                                                                                                ],
                                                                                                "value": 2021.0506849315068
                                                                                              },
                                                                                              "originating_lab": {
                                                                                                "value": "Hospital Geral de Vila Penteado Dr Jose Pangella Sao Paulo"
                                                                                              },
                                                                                              "pangolin_lineage": {
                                                                                                "value": "P.1"
                                                                                              },
                                                                                              "recency": {
                                                                                                "value": "Older"
                                                                                              },
                                                                                              "region": {
                                                                                                "value": "South America"
                                                                                              },
                                                                                              "region_exposure": {
                                                                                                "value": "South America"
                                                                                              },

                                                                                              "subclade_membership": {
                                                                                                "value": "20J/501Y.V3"
                                                                                              },
                                                                                              "submitting_lab": {
                                                                                                "value": "Instituto Adolfo Lutz, Interdiciplinary Procedures Center, Strategic Laboratory"
                                                                                              },
                                                                                              "url": "https://www.gisaid.org"
                                                                                            }
                                                                                          },
                                                                                          {
                                                                                            "branch_attrs": {
                                                                                              "mutations": {}
                                                                                            },
                                                                                            "name": "Brazil/AM-21890017IF/2021",
                                                                                            "node_attrs": {

                                                                                              "author": {
                                                                                                "author": "Valdinete Nascimento et al",
                                                                                                "value": "Valdinete Nascimento et al B"
                                                                                              },
                                                                                              "clade_membership": {
                                                                                                "value": "20J/501Y.V3"
                                                                                              },
                                                                                              "country": {
                                                                                                "value": "Brazil"
                                                                                              },
                                                                                              "div": 35,
                                                                                              "division": {
                                                                                                "value": "Amazonas BR"
                                                                                              },
                                                                                              "division_exposure": {
                                                                                                "value": "Amazonas BR"
                                                                                              },
                                                                                              "gisaid_epi_isl": {
                                                                                                "value": "EPI_ISL_1068287"
                                                                                              },
                                                                                              "host": {
                                                                                                "value": "Human"
                                                                                              },
                                                                                              "custom_location": {
                                                                                                "confidence": {
                                                                                                  "Brazil": 1.0
                                                                                                },
                                                                                                "entropy": -1.000088900581841e-12,
                                                                                                "value": "Brazil"
                                                                                              },
                                                                                              "location": {
                                                                                                "value": "Iranduba"
                                                                                              },
                                                                                              "num_date": {
                                                                                                "confidence": [
                                                                                                  2021.0123287671233,
                                                                                                  2021.0123287671233
                                                                                                ],
                                                                                                "value": 2021.0123287671233
                                                                                              },
                                                                                              "originating_lab": {
                                                                                                "value": "Laboratorio de Ecologia de Doencas Transmissiveis na Amazonia, Instituto Leonidas e Maria Deane - Fiocruz Amazonia"
                                                                                              },
                                                                                              "pangolin_lineage": {
                                                                                                "value": "P.1"
                                                                                              },
                                                                                              "recency": {
                                                                                                "value": "One week ago"
                                                                                              },
                                                                                              "region": {
                                                                                                "value": "South America"
                                                                                              },
                                                                                              "region_exposure": {
                                                                                                "value": "South America"
                                                                                              },

                                                                                              "subclade_membership": {
                                                                                                "value": "20J/501Y.V3"
                                                                                              },
                                                                                              "submitting_lab": {
                                                                                                "value": "Laboratorio de Ecologia de Doencas Transmissiveis na Amazonia, Instituto Leonidas e Maria Deane - Fiocruz Amazonia"
                                                                                              },
                                                                                              "url": "https://www.gisaid.org"
                                                                                            }
                                                                                          }
                                                                                        ],
                                                                                        "name": "NODE_0001840",
                                                                                        "node_attrs": {
                                                                                          "clade_membership": {
                                                                                            "value": "20J/501Y.V3"
                                                                                          },
                                                                                          "div": 35,
                                                                                          "custom_location": {
                                                                                            "confidence": {
                                                                                              "Brazil": 0.9990206070558708
                                                                                            },
                                                                                            "entropy": 0.008176625269341502,
                                                                                            "value": "Brazil"
                                                                                          },
                                                                                          "num_date": {
                                                                                            "confidence": [
                                                                                              2020.9564531241624,
                                                                                              2021.0123287671233
                                                                                            ],
                                                                                            "value": 2021.00958243482
                                                                                          },
                                                                                          "subclade_membership": {
                                                                                            "value": "20J/501Y.V3"
                                                                                          }
                                                                                        }
                                                                                      },
                                                                                      {
                                                                                        "branch_attrs": {
                                                                                          "mutations": {}
                                                                                        },
                                                                                        "children": [
                                                                                          {
                                                                                            "branch_attrs": {
                                                                                              "labels": {
                                                                                                "aa": "ORF1a: K202R, P1862L, M3669X; ORF1b: Q1471X, *2696X"
                                                                                              },
                                                                                              "mutations": {
                                                                                                "ORF1a": [
                                                                                                  "K202R",
                                                                                                  "P1862L",
                                                                                                  "M3669X"
                                                                                                ],
                                                                                                "ORF1b": [
                                                                                                  "Q1471X",
                                                                                                  "*2696X"
                                                                                                ],
                                                                                                "nuc": [
                                                                                                  "A870G",
                                                                                                  "C5850T",
                                                                                                  "G11272-",
                                                                                                  "A17879-"
                                                                                                ]
                                                                                              }
                                                                                            },
                                                                                            "children": [
                                                                                              {
                                                                                                "branch_attrs": {
                                                                                                  "labels": {
                                                                                                    "aa": "ORF1a: X3669M; ORF1b: X1471Q, X2696*"
                                                                                                  },
                                                                                                  "mutations": {
                                                                                                    "ORF1a": [
                                                                                                      "X3669M"
                                                                                                    ],
                                                                                                    "ORF1b": [
                                                                                                      "X1471Q",
                                                                                                      "X2696*"
                                                                                                    ],
                                                                                                    "nuc": [
                                                                                                      "-11272G",
                                                                                                      "-17879A"
                                                                                                    ]
                                                                                                  }
                                                                                                },
                                                                                                "name": "Brazil/AM-21890474MD/2021",
                                                                                                "node_attrs": {

                                                                                                  "author": {
                                                                                                    "author": "Valdinete Nascimento et al",
                                                                                                    "value": "Valdinete Nascimento et al B"
                                                                                                  },
                                                                                                  "clade_membership": {
                                                                                                    "value": "20J/501Y.V3"
                                                                                                  },
                                                                                                  "country": {
                                                                                                    "value": "Brazil"
                                                                                                  },
                                                                                                  "div": 35,
                                                                                                  "division": {
                                                                                                    "value": "Amazonas BR"
                                                                                                  },
                                                                                                  "division_exposure": {
                                                                                                    "value": "Amazonas BR"
                                                                                                  },
                                                                                                  "gisaid_epi_isl": {
                                                                                                    "value": "EPI_ISL_1068292"
                                                                                                  },
                                                                                                  "host": {
                                                                                                    "value": "Human"
                                                                                                  },
                                                                                                  "custom_location": {
                                                                                                    "confidence": {
                                                                                                      "Brazil": 1.0
                                                                                                    },
                                                                                                    "entropy": -1.000088900581841e-12,
                                                                                                    "value": "Brazil"
                                                                                                  },
                                                                                                  "location": {
                                                                                                    "value": "Manacapuru"
                                                                                                  },
                                                                                                  "num_date": {
                                                                                                    "confidence": [
                                                                                                      2021.0150684931507,
                                                                                                      2021.0150684931507
                                                                                                    ],
                                                                                                    "value": 2021.0150684931507
                                                                                                  },
                                                                                                  "originating_lab": {
                                                                                                    "value": "Laboratorio de Ecologia de Doencas Transmissiveis na Amazonia, Instituto Leonidas e Maria Deane - Fiocruz Amazonia"
                                                                                                  },
                                                                                                  "pangolin_lineage": {
                                                                                                    "value": "P.1"
                                                                                                  },
                                                                                                  "recency": {
                                                                                                    "value": "One week ago"
                                                                                                  },
                                                                                                  "region": {
                                                                                                    "value": "South America"
                                                                                                  },
                                                                                                  "region_exposure": {
                                                                                                    "value": "South America"
                                                                                                  },

                                                                                                  "subclade_membership": {
                                                                                                    "value": "20J/501Y.V3"
                                                                                                  },
                                                                                                  "submitting_lab": {
                                                                                                    "value": "Laboratorio de Ecologia de Doencas Transmissiveis na Amazonia, Instituto Leonidas e Maria Deane - Fiocruz Amazonia"
                                                                                                  },
                                                                                                  "url": "https://www.gisaid.org"
                                                                                                }
                                                                                              },
                                                                                              {
                                                                                                "branch_attrs": {
                                                                                                  "mutations": {
                                                                                                    "nuc": [
                                                                                                      "T6076C"
                                                                                                    ]
                                                                                                  }
                                                                                                },
                                                                                                "name": "Brazil/BA-49/2021",
                                                                                                "node_attrs": {

                                                                                                  "author": {
                                                                                                    "author": "Stephane Tosta et al",
                                                                                                    "value": "Stephane Tosta et al"
                                                                                                  },
                                                                                                  "clade_membership": {
                                                                                                    "value": "20J/501Y.V3"
                                                                                                  },
                                                                                                  "country": {
                                                                                                    "value": "Brazil"
                                                                                                  },
                                                                                                  "div": 36,
                                                                                                  "division": {
                                                                                                    "value": "Bahia"
                                                                                                  },
                                                                                                  "division_exposure": {
                                                                                                    "value": "Bahia"
                                                                                                  },
                                                                                                  "gisaid_epi_isl": {
                                                                                                    "value": "EPI_ISL_1067737"
                                                                                                  },
                                                                                                  "host": {
                                                                                                    "value": "Human"
                                                                                                  },
                                                                                                  "custom_location": {
                                                                                                    "confidence": {
                                                                                                      "Brazil": 1.0
                                                                                                    },
                                                                                                    "entropy": -1.000088900581841e-12,
                                                                                                    "value": "Brazil"
                                                                                                  },
                                                                                                  "num_date": {
                                                                                                    "confidence": [
                                                                                                      2021.0698630136985,
                                                                                                      2021.0698630136985
                                                                                                    ],
                                                                                                    "value": 2021.0698630136985
                                                                                                  },
                                                                                                  "originating_lab": {
                                                                                                    "value": "Central Public Health Laboratory - LACEN -Bahia, Salvador, Brazil"
                                                                                                  },
                                                                                                  "pangolin_lineage": {
                                                                                                    "value": "P.1"
                                                                                                  },
                                                                                                  "recency": {
                                                                                                    "value": "One week ago"
                                                                                                  },
                                                                                                  "region": {
                                                                                                    "value": "South America"
                                                                                                  },
                                                                                                  "region_exposure": {
                                                                                                    "value": "South America"
                                                                                                  },

                                                                                                  "subclade_membership": {
                                                                                                    "value": "20J/501Y.V3"
                                                                                                  },
                                                                                                  "submitting_lab": {
                                                                                                    "value": "Central Public Health Laboratory - LACEN -Bahia, Salvador, Brazil"
                                                                                                  },
                                                                                                  "url": "https://www.gisaid.org"
                                                                                                }
                                                                                              },
                                                                                              {
                                                                                                "branch_attrs": {
                                                                                                  "labels": {
                                                                                                    "aa": "ORF3a: L108I; ORF6: L52X, *62X; S: F86X, *1274X"
                                                                                                  },
                                                                                                  "mutations": {
                                                                                                    "ORF3a": [
                                                                                                      "L108I"
                                                                                                    ],
                                                                                                    "ORF6": [
                                                                                                      "L52X",
                                                                                                      "*62X"
                                                                                                    ],
                                                                                                    "S": [
                                                                                                      "F86X",
                                                                                                      "*1274X"
                                                                                                    ],
                                                                                                    "nuc": [
                                                                                                      "T21818-",
                                                                                                      "C25714A",
                                                                                                      "T27355-"
                                                                                                    ]
                                                                                                  }
                                                                                                },
                                                                                                "name": "Brazil/BA-51/2021",
                                                                                                "node_attrs": {

                                                                                                  "author": {
                                                                                                    "author": "Stephane Tosta et al",
                                                                                                    "value": "Stephane Tosta et al"
                                                                                                  },
                                                                                                  "clade_membership": {
                                                                                                    "value": "20J/501Y.V3"
                                                                                                  },
                                                                                                  "country": {
                                                                                                    "value": "Brazil"
                                                                                                  },
                                                                                                  "div": 36,
                                                                                                  "division": {
                                                                                                    "value": "Bahia"
                                                                                                  },
                                                                                                  "division_exposure": {
                                                                                                    "value": "Bahia"
                                                                                                  },
                                                                                                  "gisaid_epi_isl": {
                                                                                                    "value": "EPI_ISL_1067738"
                                                                                                  },
                                                                                                  "host": {
                                                                                                    "value": "Human"
                                                                                                  },
                                                                                                  "custom_location": {
                                                                                                    "confidence": {
                                                                                                      "Brazil": 1.0
                                                                                                    },
                                                                                                    "entropy": -1.000088900581841e-12,
                                                                                                    "value": "Brazil"
                                                                                                  },
                                                                                                  "num_date": {
                                                                                                    "confidence": [
                                                                                                      2021.0698630136985,
                                                                                                      2021.0698630136985
                                                                                                    ],
                                                                                                    "value": 2021.0698630136985
                                                                                                  },
                                                                                                  "originating_lab": {
                                                                                                    "value": "Central Public Health Laboratory - LACEN -Bahia, Salvador, Brazil"
                                                                                                  },
                                                                                                  "pangolin_lineage": {
                                                                                                    "value": "P.1"
                                                                                                  },
                                                                                                  "recency": {
                                                                                                    "value": "One week ago"
                                                                                                  },
                                                                                                  "region": {
                                                                                                    "value": "South America"
                                                                                                  },
                                                                                                  "region_exposure": {
                                                                                                    "value": "South America"
                                                                                                  },

                                                                                                  "subclade_membership": {
                                                                                                    "value": "20J/501Y.V3"
                                                                                                  },
                                                                                                  "submitting_lab": {
                                                                                                    "value": "Central Public Health Laboratory - LACEN -Bahia, Salvador, Brazil"
                                                                                                  },
                                                                                                  "url": "https://www.gisaid.org"
                                                                                                }
                                                                                              },
                                                                                              {
                                                                                                "branch_attrs": {
                                                                                                  "labels": {
                                                                                                    "aa": "S: F86X, *1274X"
                                                                                                  },
                                                                                                  "mutations": {
                                                                                                    "S": [
                                                                                                      "F86X",
                                                                                                      "*1274X"
                                                                                                    ],
                                                                                                    "nuc": [
                                                                                                      "C832T",
                                                                                                      "C8326T",
                                                                                                      "A10873G",
                                                                                                      "G13201A",
                                                                                                      "T21818-"
                                                                                                    ]
                                                                                                  }
                                                                                                },
                                                                                                "name": "Brazil/BA-52/2021",
                                                                                                "node_attrs": {

                                                                                                  "author": {
                                                                                                    "author": "Stephane Tosta et al",
                                                                                                    "value": "Stephane Tosta et al"
                                                                                                  },
                                                                                                  "clade_membership": {
                                                                                                    "value": "20J/501Y.V3"
                                                                                                  },
                                                                                                  "country": {
                                                                                                    "value": "Brazil"
                                                                                                  },
                                                                                                  "div": 39,
                                                                                                  "division": {
                                                                                                    "value": "Bahia"
                                                                                                  },
                                                                                                  "division_exposure": {
                                                                                                    "value": "Bahia"
                                                                                                  },
                                                                                                  "gisaid_epi_isl": {
                                                                                                    "value": "EPI_ISL_1067731"
                                                                                                  },
                                                                                                  "host": {
                                                                                                    "value": "Human"
                                                                                                  },
                                                                                                  "custom_location": {
                                                                                                    "confidence": {
                                                                                                      "Brazil": 1.0
                                                                                                    },
                                                                                                    "entropy": -1.000088900581841e-12,
                                                                                                    "value": "Brazil"
                                                                                                  },
                                                                                                  "num_date": {
                                                                                                    "confidence": [
                                                                                                      2021.0698630136985,
                                                                                                      2021.0698630136985
                                                                                                    ],
                                                                                                    "value": 2021.0698630136985
                                                                                                  },
                                                                                                  "originating_lab": {
                                                                                                    "value": "Central Public Health Laboratory - LACEN -Bahia, Salvador, Brazil"
                                                                                                  },
                                                                                                  "pangolin_lineage": {
                                                                                                    "value": "P.1"
                                                                                                  },
                                                                                                  "recency": {
                                                                                                    "value": "One week ago"
                                                                                                  },
                                                                                                  "region": {
                                                                                                    "value": "South America"
                                                                                                  },
                                                                                                  "region_exposure": {
                                                                                                    "value": "South America"
                                                                                                  },

                                                                                                  "subclade_membership": {
                                                                                                    "value": "20J/501Y.V3"
                                                                                                  },
                                                                                                  "submitting_lab": {
                                                                                                    "value": "Central Public Health Laboratory - LACEN -Bahia, Salvador, Brazil"
                                                                                                  },
                                                                                                  "url": "https://www.gisaid.org"
                                                                                                }
                                                                                              },
                                                                                              {
                                                                                                "branch_attrs": {
                                                                                                  "labels": {
                                                                                                    "aa": "ORF6: L52X, *62X"
                                                                                                  },
                                                                                                  "mutations": {
                                                                                                    "ORF6": [
                                                                                                      "L52X",
                                                                                                      "*62X"
                                                                                                    ],
                                                                                                    "nuc": [
                                                                                                      "T27355-"
                                                                                                    ]
                                                                                                  }
                                                                                                },
                                                                                                "children": [
                                                                                                  {
                                                                                                    "branch_attrs": {
                                                                                                      "labels": {
                                                                                                        "aa": "S: F86X, *1274X"
                                                                                                      },
                                                                                                      "mutations": {
                                                                                                        "S": [
                                                                                                          "F86X",
                                                                                                          "*1274X"
                                                                                                        ],
                                                                                                        "nuc": [
                                                                                                          "T21818-"
                                                                                                        ]
                                                                                                      }
                                                                                                    },
                                                                                                    "name": "Brazil/BA-57/2021",
                                                                                                    "node_attrs": {

                                                                                                      "author": {
                                                                                                        "author": "Stephane Tosta et al",
                                                                                                        "value": "Stephane Tosta et al"
                                                                                                      },
                                                                                                      "clade_membership": {
                                                                                                        "value": "20J/501Y.V3"
                                                                                                      },
                                                                                                      "country": {
                                                                                                        "value": "Brazil"
                                                                                                      },
                                                                                                      "div": 35,
                                                                                                      "division": {
                                                                                                        "value": "Bahia"
                                                                                                      },
                                                                                                      "division_exposure": {
                                                                                                        "value": "Bahia"
                                                                                                      },
                                                                                                      "gisaid_epi_isl": {
                                                                                                        "value": "EPI_ISL_1067736"
                                                                                                      },
                                                                                                      "host": {
                                                                                                        "value": "Human"
                                                                                                      },
                                                                                                      "custom_location": {
                                                                                                        "confidence": {
                                                                                                          "Brazil": 1.0
                                                                                                        },
                                                                                                        "entropy": -1.000088900581841e-12,
                                                                                                        "value": "Brazil"
                                                                                                      },
                                                                                                      "num_date": {
                                                                                                        "confidence": [
                                                                                                          2021.0616438356165,
                                                                                                          2021.0616438356165
                                                                                                        ],
                                                                                                        "value": 2021.0616438356165
                                                                                                      },
                                                                                                      "originating_lab": {
                                                                                                        "value": "Center for Biotechnology and Cell Therapy, S\u00e3o Rafael Hospital, Salvador, Brazil"
                                                                                                      },
                                                                                                      "pangolin_lineage": {
                                                                                                        "value": "P.1"
                                                                                                      },
                                                                                                      "recency": {
                                                                                                        "value": "One week ago"
                                                                                                      },
                                                                                                      "region": {
                                                                                                        "value": "South America"
                                                                                                      },
                                                                                                      "region_exposure": {
                                                                                                        "value": "South America"
                                                                                                      },

                                                                                                      "subclade_membership": {
                                                                                                        "value": "20J/501Y.V3"
                                                                                                      },
                                                                                                      "submitting_lab": {
                                                                                                        "value": "Central Public Health Laboratory - LACEN -Bahia, Salvador, Brazil"
                                                                                                      },
                                                                                                      "url": "https://www.gisaid.org"
                                                                                                    }
                                                                                                  },
                                                                                                  {
                                                                                                    "branch_attrs": {
                                                                                                      "labels": {
                                                                                                        "aa": "ORF1b: A1491X"
                                                                                                      },
                                                                                                      "mutations": {
                                                                                                        "ORF1b": [
                                                                                                          "A1491X"
                                                                                                        ],
                                                                                                        "nuc": [
                                                                                                          "A17940-"
                                                                                                        ]
                                                                                                      }
                                                                                                    },
                                                                                                    "name": "Brazil/BA-50/2021",
                                                                                                    "node_attrs": {

                                                                                                      "author": {
                                                                                                        "author": "Stephane Tosta et al",
                                                                                                        "value": "Stephane Tosta et al"
                                                                                                      },
                                                                                                      "clade_membership": {
                                                                                                        "value": "20J/501Y.V3"
                                                                                                      },
                                                                                                      "country": {
                                                                                                        "value": "Brazil"
                                                                                                      },
                                                                                                      "div": 35,
                                                                                                      "division": {
                                                                                                        "value": "Bahia"
                                                                                                      },
                                                                                                      "division_exposure": {
                                                                                                        "value": "Bahia"
                                                                                                      },
                                                                                                      "gisaid_epi_isl": {
                                                                                                        "value": "EPI_ISL_1067730"
                                                                                                      },
                                                                                                      "host": {
                                                                                                        "value": "Human"
                                                                                                      },
                                                                                                      "custom_location": {
                                                                                                        "confidence": {
                                                                                                          "Brazil": 1.0
                                                                                                        },
                                                                                                        "entropy": -1.000088900581841e-12,
                                                                                                        "value": "Brazil"
                                                                                                      },
                                                                                                      "num_date": {
                                                                                                        "confidence": [
                                                                                                          2021.0698630136985,
                                                                                                          2021.0698630136985
                                                                                                        ],
                                                                                                        "value": 2021.0698630136985
                                                                                                      },
                                                                                                      "originating_lab": {
                                                                                                        "value": "Central Public Health Laboratory - LACEN -Bahia, Salvador, Brazil"
                                                                                                      },
                                                                                                      "pangolin_lineage": {
                                                                                                        "value": "P.1"
                                                                                                      },
                                                                                                      "recency": {
                                                                                                        "value": "One week ago"
                                                                                                      },
                                                                                                      "region": {
                                                                                                        "value": "South America"
                                                                                                      },
                                                                                                      "region_exposure": {
                                                                                                        "value": "South America"
                                                                                                      },

                                                                                                      "subclade_membership": {
                                                                                                        "value": "20J/501Y.V3"
                                                                                                      },
                                                                                                      "submitting_lab": {
                                                                                                        "value": "Central Public Health Laboratory - LACEN -Bahia, Salvador, Brazil"
                                                                                                      },
                                                                                                      "url": "https://www.gisaid.org"
                                                                                                    }
                                                                                                  }
                                                                                                ],
                                                                                                "name": "NODE_0003827",
                                                                                                "node_attrs": {
                                                                                                  "clade_membership": {
                                                                                                    "value": "20J/501Y.V3"
                                                                                                  },
                                                                                                  "div": 35,
                                                                                                  "custom_location": {
                                                                                                    "confidence": {
                                                                                                      "Brazil": 0.9991137537303759
                                                                                                    },
                                                                                                    "entropy": 0.007502490933049804,
                                                                                                    "value": "Brazil"
                                                                                                  },
                                                                                                  "num_date": {
                                                                                                    "confidence": [
                                                                                                      2021.001949643946,
                                                                                                      2021.0616438356165
                                                                                                    ],
                                                                                                    "value": 2021.049636323745
                                                                                                  },
                                                                                                  "subclade_membership": {
                                                                                                    "value": "20J/501Y.V3"
                                                                                                  }
                                                                                                }
                                                                                              }
                                                                                            ],
                                                                                            "name": "NODE_0001852",
                                                                                            "node_attrs": {
                                                                                              "clade_membership": {
                                                                                                "value": "20J/501Y.V3"
                                                                                              },
                                                                                              "div": 35,
                                                                                              "custom_location": {
                                                                                                "confidence": {
                                                                                                  "Brazil": 0.999999373126086
                                                                                                },
                                                                                                "entropy": 9.641707691878797e-06,
                                                                                                "value": "Brazil"
                                                                                              },
                                                                                              "num_date": {
                                                                                                "confidence": [
                                                                                                  2020.9427630574733,
                                                                                                  2021.0150684931507
                                                                                                ],
                                                                                                "value": 2020.9893802122692
                                                                                              },
                                                                                              "subclade_membership": {
                                                                                                "value": "20J/501Y.V3"
                                                                                              }
                                                                                            }
                                                                                          },
                                                                                          {
                                                                                            "branch_attrs": {
                                                                                              "mutations": {}
                                                                                            },
                                                                                            "children": [
                                                                                              {
                                                                                                "branch_attrs": {
                                                                                                  "labels": {
                                                                                                    "aa": "ORF1a: H110Y"
                                                                                                  },
                                                                                                  "mutations": {
                                                                                                    "ORF1a": [
                                                                                                      "H110Y"
                                                                                                    ],
                                                                                                    "nuc": [
                                                                                                      "C593T"
                                                                                                    ]
                                                                                                  }
                                                                                                },
                                                                                                "name": "Brazil/AM-IEC-177301/2020",
                                                                                                "node_attrs": {

                                                                                                  "author": {
                                                                                                    "author": "Santos et al",
                                                                                                    "value": "Santos et al A"
                                                                                                  },
                                                                                                  "clade_membership": {
                                                                                                    "value": "20J/501Y.V3"
                                                                                                  },
                                                                                                  "country": {
                                                                                                    "value": "Brazil"
                                                                                                  },
                                                                                                  "div": 34,
                                                                                                  "division": {
                                                                                                    "value": "Amazonas BR"
                                                                                                  },
                                                                                                  "division_exposure": {
                                                                                                    "value": "Amazonas BR"
                                                                                                  },
                                                                                                  "gisaid_epi_isl": {
                                                                                                    "value": "EPI_ISL_918504"
                                                                                                  },
                                                                                                  "host": {
                                                                                                    "value": "Human"
                                                                                                  },
                                                                                                  "custom_location": {
                                                                                                    "confidence": {
                                                                                                      "Brazil": 1.0
                                                                                                    },
                                                                                                    "entropy": -1.000088900581841e-12,
                                                                                                    "value": "Brazil"
                                                                                                  },
                                                                                                  "num_date": {
                                                                                                    "confidence": [
                                                                                                      2020.97131147541,
                                                                                                      2020.97131147541
                                                                                                    ],
                                                                                                    "value": 2020.97131147541
                                                                                                  },
                                                                                                  "originating_lab": {
                                                                                                    "value": "LACEN - Laborat\u00f3rio Central de Sa\u00fade P\u00fablica do Amazonas"
                                                                                                  },
                                                                                                  "pangolin_lineage": {
                                                                                                    "value": "P.1"
                                                                                                  },
                                                                                                  "recency": {
                                                                                                    "value": "One month ago"
                                                                                                  },
                                                                                                  "region": {
                                                                                                    "value": "South America"
                                                                                                  },
                                                                                                  "region_exposure": {
                                                                                                    "value": "South America"
                                                                                                  },

                                                                                                  "subclade_membership": {
                                                                                                    "value": "20J/501Y.V3"
                                                                                                  },
                                                                                                  "submitting_lab": {
                                                                                                    "value": "\ufeffEvandro Chagas Institute"
                                                                                                  },
                                                                                                  "url": "https://www.gisaid.org"
                                                                                                }
                                                                                              },
                                                                                              {
                                                                                                "branch_attrs": {
                                                                                                  "mutations": {}
                                                                                                },
                                                                                                "children": [
                                                                                                  {
                                                                                                    "branch_attrs": {
                                                                                                      "labels": {
                                                                                                        "aa": "ORF1b: P1967S"
                                                                                                      },
                                                                                                      "mutations": {
                                                                                                        "ORF1b": [
                                                                                                          "P1967S"
                                                                                                        ],
                                                                                                        "nuc": [
                                                                                                          "C19366T"
                                                                                                        ]
                                                                                                      }
                                                                                                    },
                                                                                                    "children": [
                                                                                                      {
                                                                                                        "branch_attrs": {
                                                                                                          "mutations": {}
                                                                                                        },
                                                                                                        "name": "Brazil/AM-20843228ZC/2020",
                                                                                                        "node_attrs": {

                                                                                                          "author": {
                                                                                                            "author": "Valdinete Nascimento et al",
                                                                                                            "value": "Valdinete Nascimento et al B"
                                                                                                          },
                                                                                                          "clade_membership": {
                                                                                                            "value": "20J/501Y.V3"
                                                                                                          },
                                                                                                          "country": {
                                                                                                            "value": "Brazil"
                                                                                                          },
                                                                                                          "div": 34,
                                                                                                          "division": {
                                                                                                            "value": "Amazonas BR"
                                                                                                          },
                                                                                                          "division_exposure": {
                                                                                                            "value": "Amazonas BR"
                                                                                                          },
                                                                                                          "gisaid_epi_isl": {
                                                                                                            "value": "EPI_ISL_833139"
                                                                                                          },
                                                                                                          "host": {
                                                                                                            "value": "Human"
                                                                                                          },
                                                                                                          "custom_location": {
                                                                                                            "confidence": {
                                                                                                              "Brazil": 1.0
                                                                                                            },
                                                                                                            "entropy": -1.000088900581841e-12,
                                                                                                            "value": "Brazil"
                                                                                                          },
                                                                                                          "location": {
                                                                                                            "value": "Manaus"
                                                                                                          },
                                                                                                          "num_date": {
                                                                                                            "confidence": [
                                                                                                              2020.974043715847,
                                                                                                              2020.974043715847
                                                                                                            ],
                                                                                                            "value": 2020.974043715847
                                                                                                          },
                                                                                                          "originating_lab": {
                                                                                                            "value": "Laboratorio de Ecologia de Doencas Transmissiveis na Amazonia, Instituto Leonidas e Maria Deane - Fiocruz Amazonia"
                                                                                                          },
                                                                                                          "pangolin_lineage": {
                                                                                                            "value": "P.1"
                                                                                                          },
                                                                                                          "recency": {
                                                                                                            "value": "Older"
                                                                                                          },
                                                                                                          "region": {
                                                                                                            "value": "South America"
                                                                                                          },
                                                                                                          "region_exposure": {
                                                                                                            "value": "South America"
                                                                                                          },

                                                                                                          "subclade_membership": {
                                                                                                            "value": "20J/501Y.V3"
                                                                                                          },
                                                                                                          "submitting_lab": {
                                                                                                            "value": "Laboratorio de Ecologia de Doencas Transmissiveis na Amazonia, Instituto Leonidas e Maria Deane - Fiocruz Amazonia"
                                                                                                          },
                                                                                                          "url": "https://www.gisaid.org"
                                                                                                        }
                                                                                                      },
                                                                                                      {
                                                                                                        "branch_attrs": {
                                                                                                          "mutations": {}
                                                                                                        },
                                                                                                        "children": [
                                                                                                          {
                                                                                                            "branch_attrs": {
                                                                                                              "mutations": {}
                                                                                                            },
                                                                                                            "name": "Brazil/AM-20143088ER/2020",
                                                                                                            "node_attrs": {

                                                                                                              "author": {
                                                                                                                "author": "Valdinete Nascimento et al",
                                                                                                                "value": "Valdinete Nascimento et al B"
                                                                                                              },
                                                                                                              "clade_membership": {
                                                                                                                "value": "20J/501Y.V3"
                                                                                                              },
                                                                                                              "country": {
                                                                                                                "value": "Brazil"
                                                                                                              },
                                                                                                              "div": 34,
                                                                                                              "division": {
                                                                                                                "value": "Amazonas BR"
                                                                                                              },
                                                                                                              "division_exposure": {
                                                                                                                "value": "Amazonas BR"
                                                                                                              },
                                                                                                              "gisaid_epi_isl": {
                                                                                                                "value": "EPI_ISL_1068110"
                                                                                                              },
                                                                                                              "host": {
                                                                                                                "value": "Human"
                                                                                                              },
                                                                                                              "custom_location": {
                                                                                                                "confidence": {
                                                                                                                  "Brazil": 0.9999999999999999
                                                                                                                },
                                                                                                                "entropy": -9.99866855976916e-13,
                                                                                                                "value": "Brazil"
                                                                                                              },
                                                                                                              "location": {
                                                                                                                "value": "Manaus"
                                                                                                              },
                                                                                                              "num_date": {
                                                                                                                "confidence": [
                                                                                                                  2020.99043715847,
                                                                                                                  2020.99043715847
                                                                                                                ],
                                                                                                                "value": 2020.99043715847
                                                                                                              },
                                                                                                              "originating_lab": {
                                                                                                                "value": "Laboratorio de Ecologia de Doencas Transmissiveis na Amazonia, Instituto Leonidas e Maria Deane - Fiocruz Amazonia"
                                                                                                              },
                                                                                                              "pangolin_lineage": {
                                                                                                                "value": "P.1"
                                                                                                              },
                                                                                                              "recency": {
                                                                                                                "value": "One week ago"
                                                                                                              },
                                                                                                              "region": {
                                                                                                                "value": "South America"
                                                                                                              },
                                                                                                              "region_exposure": {
                                                                                                                "value": "South America"
                                                                                                              },

                                                                                                              "subclade_membership": {
                                                                                                                "value": "20J/501Y.V3"
                                                                                                              },
                                                                                                              "submitting_lab": {
                                                                                                                "value": "Laboratorio de Ecologia de Doencas Transmissiveis na Amazonia, Instituto Leonidas e Maria Deane - Fiocruz Amazonia"
                                                                                                              },
                                                                                                              "url": "https://www.gisaid.org"
                                                                                                            }
                                                                                                          },
                                                                                                          {
                                                                                                            "branch_attrs": {
                                                                                                              "mutations": {
                                                                                                                "nuc": [
                                                                                                                  "C22498T"
                                                                                                                ]
                                                                                                              }
                                                                                                            },
                                                                                                            "name": "Peru/LIM-INS-175/2021",
                                                                                                            "node_attrs": {

                                                                                                              "author": {
                                                                                                                "author": "Carlos Padilla Rojas et al",
                                                                                                                "value": "Carlos Padilla Rojas et al"
                                                                                                              },
                                                                                                              "clade_membership": {
                                                                                                                "value": "20J/501Y.V3"
                                                                                                              },
                                                                                                              "country": {
                                                                                                                "value": "Peru"
                                                                                                              },
                                                                                                              "div": 35,
                                                                                                              "division": {
                                                                                                                "value": "Lima"
                                                                                                              },
                                                                                                              "division_exposure": {
                                                                                                                "value": "Lima"
                                                                                                              },
                                                                                                              "gisaid_epi_isl": {
                                                                                                                "value": "EPI_ISL_943570"
                                                                                                              },
                                                                                                              "host": {
                                                                                                                "value": "Human"
                                                                                                              },
                                                                                                              "custom_location": {
                                                                                                                "confidence": {
                                                                                                                  "South America": 1.0
                                                                                                                },
                                                                                                                "entropy": -1.000088900581841e-12,
                                                                                                                "value": "South America"
                                                                                                              },
                                                                                                              "num_date": {
                                                                                                                "confidence": [
                                                                                                                  2021.0753424657535,
                                                                                                                  2021.0753424657535
                                                                                                                ],
                                                                                                                "value": 2021.0753424657535
                                                                                                              },
                                                                                                              "originating_lab": {
                                                                                                                "value": "Laboratorio de Referencia Nacional de Virus Respiratorio. Instituto Nacional de Salud Per\u00fa"
                                                                                                              },
                                                                                                              "pangolin_lineage": {
                                                                                                                "value": "P.1"
                                                                                                              },
                                                                                                              "recency": {
                                                                                                                "value": "One month ago"
                                                                                                              },
                                                                                                              "region": {
                                                                                                                "value": "South America"
                                                                                                              },
                                                                                                              "region_exposure": {
                                                                                                                "value": "South America"
                                                                                                              },

                                                                                                              "subclade_membership": {
                                                                                                                "value": "20J/501Y.V3"
                                                                                                              },
                                                                                                              "submitting_lab": {
                                                                                                                "value": "Laboratorio de Referencia Nacional de Biotecnolog\u00eda y Biolog\u00eda Molecular. Instituto Nacional de Salud Per\u00fa"
                                                                                                              },
                                                                                                              "url": "https://www.gisaid.org"
                                                                                                            }
                                                                                                          }
                                                                                                        ],
                                                                                                        "name": "NODE_0003834",
                                                                                                        "node_attrs": {
                                                                                                          "clade_membership": {
                                                                                                            "value": "20J/501Y.V3"
                                                                                                          },
                                                                                                          "div": 34,
                                                                                                          "custom_location": {
                                                                                                            "confidence": {
                                                                                                              "Brazil": 0.9557197021381977,
                                                                                                              "Rio Grande do Sul": 0.0017008290991796797,
                                                                                                              "South America": 0.04148862056678792
                                                                                                            },
                                                                                                            "entropy": 0.1942880410537775,
                                                                                                            "value": "Brazil"
                                                                                                          },
                                                                                                          "num_date": {
                                                                                                            "confidence": [
                                                                                                              2020.9500169335029,
                                                                                                              2020.99043715847
                                                                                                            ],
                                                                                                            "value": 2020.9893419885314
                                                                                                          },
                                                                                                          "subclade_membership": {
                                                                                                            "value": "20J/501Y.V3"
                                                                                                          }
                                                                                                        }
                                                                                                      }
                                                                                                    ],
                                                                                                    "name": "NODE_0001809",
                                                                                                    "node_attrs": {
                                                                                                      "clade_membership": {
                                                                                                        "value": "20J/501Y.V3"
                                                                                                      },
                                                                                                      "div": 34,
                                                                                                      "custom_location": {
                                                                                                        "confidence": {
                                                                                                          "Brazil": 0.997029198466143,
                                                                                                          "Rio Grande do Sul": 0.001056344714170459,
                                                                                                          "South America": 0.0018390802019591884
                                                                                                        },
                                                                                                        "entropy": 0.022548527946009984,
                                                                                                        "value": "Brazil"
                                                                                                      },
                                                                                                      "num_date": {
                                                                                                        "confidence": [
                                                                                                          2020.9298821340833,
                                                                                                          2020.974043715847
                                                                                                        ],
                                                                                                        "value": 2020.9707247063968
                                                                                                      },
                                                                                                      "subclade_membership": {
                                                                                                        "value": "20J/501Y.V3"
                                                                                                      }
                                                                                                    }
                                                                                                  },
                                                                                                  {
                                                                                                    "branch_attrs": {
                                                                                                      "mutations": {}
                                                                                                    },
                                                                                                    "children": [
                                                                                                      {
                                                                                                        "branch_attrs": {
                                                                                                          "mutations": {
                                                                                                            "nuc": [
                                                                                                              "C10802T"
                                                                                                            ]
                                                                                                          }
                                                                                                        },
                                                                                                        "name": "Brazil/AM-989/2020",
                                                                                                        "node_attrs": {
                                                                                                          "author": {
                                                                                                            "author": "Claudio Tavares Sacchi et al",
                                                                                                            "value": "Claudio Tavares Sacchi et al"
                                                                                                          },
                                                                                                          "clade_membership": {
                                                                                                            "value": "20J/501Y.V3"
                                                                                                          },
                                                                                                          "country": {
                                                                                                            "value": "Brazil"
                                                                                                          },
                                                                                                          "div": 34,
                                                                                                          "division": {
                                                                                                            "value": "Amazonas BR"
                                                                                                          },
                                                                                                          "division_exposure": {
                                                                                                            "value": "Amazonas BR"
                                                                                                          },
                                                                                                          "gisaid_epi_isl": {
                                                                                                            "value": "EPI_ISL_833169"
                                                                                                          },
                                                                                                          "host": {
                                                                                                            "value": "Human"
                                                                                                          },
                                                                                                          "custom_location": {
                                                                                                            "confidence": {
                                                                                                              "Brazil": 1.0
                                                                                                            },
                                                                                                            "entropy": -1.000088900581841e-12,
                                                                                                            "value": "Brazil"
                                                                                                          },
                                                                                                          "num_date": {
                                                                                                            "confidence": [
                                                                                                              2020.9767759562842,
                                                                                                              2020.9767759562842
                                                                                                            ],
                                                                                                            "value": 2020.9767759562842
                                                                                                          },
                                                                                                          "originating_lab": {
                                                                                                            "value": "DB Diagnosticos do Brasil"
                                                                                                          },
                                                                                                          "pangolin_lineage": {
                                                                                                            "value": "P.1"
                                                                                                          },
                                                                                                          "recency": {
                                                                                                            "value": "Older"
                                                                                                          },
                                                                                                          "region": {
                                                                                                            "value": "South America"
                                                                                                          },
                                                                                                          "region_exposure": {
                                                                                                            "value": "South America"
                                                                                                          },
                                                                                                          "subclade_membership": {
                                                                                                            "value": "20J/501Y.V3"
                                                                                                          },
                                                                                                          "submitting_lab": {
                                                                                                            "value": "Instituto Adolfo Lutz, Interdiciplinary Procedures Center, Strategic Laboratory"
                                                                                                          },
                                                                                                          "url": "https://www.gisaid.org"
                                                                                                        }
                                                                                                      },
                                                                                                      {
                                                                                                        "branch_attrs": {
                                                                                                          "mutations": {}
                                                                                                        },
                                                                                                        "children": [
                                                                                                          {
                                                                                                            "branch_attrs": {
                                                                                                              "mutations": {}
                                                                                                            },
                                                                                                            "children": [
                                                                                                              {
                                                                                                                "branch_attrs": {
                                                                                                                  "labels": {
                                                                                                                    "aa": "ORF1a: A478T"
                                                                                                                  },
                                                                                                                  "mutations": {
                                                                                                                    "ORF1a": [
                                                                                                                      "A478T"
                                                                                                                    ],
                                                                                                                    "nuc": [
                                                                                                                      "G1697A"
                                                                                                                    ]
                                                                                                                  }
                                                                                                                },
                                                                                                                "children": [
                                                                                                                  {
                                                                                                                    "branch_attrs": {
                                                                                                                      "mutations": {}
                                                                                                                    },
                                                                                                                    "name": "Brazil/SP-1530/2021",
                                                                                                                    "node_attrs": {
                                                                                                                      "author": {
                                                                                                                        "author": "Claudio Tavares Sacchi et al",
                                                                                                                        "value": "Claudio Tavares Sacchi et al"
                                                                                                                      },
                                                                                                                      "clade_membership": {
                                                                                                                        "value": "20J/501Y.V3"
                                                                                                                      },
                                                                                                                      "country": {
                                                                                                                        "value": "Brazil"
                                                                                                                      },
                                                                                                                      "div": 34,
                                                                                                                      "division": {
                                                                                                                        "value": "S\u00e3o Paulo"
                                                                                                                      },
                                                                                                                      "division_exposure": {
                                                                                                                        "value": "S\u00e3o Paulo"
                                                                                                                      },
                                                                                                                      "gisaid_epi_isl": {
                                                                                                                        "value": "EPI_ISL_1096135"
                                                                                                                      },
                                                                                                                      "host": {
                                                                                                                        "value": "Human"
                                                                                                                      },
                                                                                                                      "custom_location": {
                                                                                                                        "confidence": {
                                                                                                                          "Brazil": 1.0
                                                                                                                        },
                                                                                                                        "entropy": -1.000088900581841e-12,
                                                                                                                        "value": "Brazil"
                                                                                                                      },
                                                                                                                      "location": {
                                                                                                                        "value": "Araraquara"
                                                                                                                      },
                                                                                                                      "num_date": {
                                                                                                                        "confidence": [
                                                                                                                          2021.1082191780822,
                                                                                                                          2021.1082191780822
                                                                                                                        ],
                                                                                                                        "value": 2021.1082191780822
                                                                                                                      },
                                                                                                                      "originating_lab": {
                                                                                                                        "value": "Diagnosticos da America - DASA"
                                                                                                                      },
                                                                                                                      "pangolin_lineage": {
                                                                                                                        "value": "P.1"
                                                                                                                      },
                                                                                                                      "recency": {
                                                                                                                        "value": "3-7 days ago"
                                                                                                                      },
                                                                                                                      "region": {
                                                                                                                        "value": "South America"
                                                                                                                      },
                                                                                                                      "region_exposure": {
                                                                                                                        "value": "South America"
                                                                                                                      },
                                                                                                                      "subclade_membership": {
                                                                                                                        "value": "20J/501Y.V3"
                                                                                                                      },
                                                                                                                      "submitting_lab": {
                                                                                                                        "value": "Instituto Adolfo Lutz, Interdiciplinary Procedures Center, Strategic Laboratory"
                                                                                                                      },
                                                                                                                      "url": "https://www.gisaid.org"
                                                                                                                    }
                                                                                                                  },
                                                                                                                  {
                                                                                                                    "branch_attrs": {
                                                                                                                      "mutations": {
                                                                                                                        "nuc": [
                                                                                                                          "C5512T",
                                                                                                                          "T8731C",
                                                                                                                          "A21081G"
                                                                                                                        ]
                                                                                                                      }
                                                                                                                    },
                                                                                                                    "children": [
                                                                                                                      {
                                                                                                                        "branch_attrs": {
                                                                                                                          "mutations": {
                                                                                                                            "nuc": [
                                                                                                                              "A29834T"
                                                                                                                            ]
                                                                                                                          }
                                                                                                                        },
                                                                                                                        "name": "Brazil/SP-L98-CD87586/2021",
                                                                                                                        "node_attrs": {
                                                                                                                          "author": {
                                                                                                                            "author": "Camila Malta Romano et al",
                                                                                                                            "value": "Camila Malta Romano et al"
                                                                                                                          },
                                                                                                                          "clade_membership": {
                                                                                                                            "value": "20J/501Y.V3"
                                                                                                                          },
                                                                                                                          "country": {
                                                                                                                            "value": "Brazil"
                                                                                                                          },
                                                                                                                          "div": 38,
                                                                                                                          "division": {
                                                                                                                            "value": "S\u00e3o Paulo"
                                                                                                                          },
                                                                                                                          "division_exposure": {
                                                                                                                            "value": "S\u00e3o Paulo"
                                                                                                                          },
                                                                                                                          "gisaid_epi_isl": {
                                                                                                                            "value": "EPI_ISL_1004234"
                                                                                                                          },
                                                                                                                          "host": {
                                                                                                                            "value": "Human"
                                                                                                                          },
                                                                                                                          "custom_location": {
                                                                                                                            "confidence": {
                                                                                                                              "Brazil": 1.0
                                                                                                                            },
                                                                                                                            "entropy": -1.000088900581841e-12,
                                                                                                                            "value": "Brazil"
                                                                                                                          },
                                                                                                                          "location": {
                                                                                                                            "value": "Araraquara"
                                                                                                                          },
                                                                                                                          "num_date": {
                                                                                                                            "confidence": [
                                                                                                                              2021.0671232876712,
                                                                                                                              2021.0671232876712
                                                                                                                            ],
                                                                                                                            "value": 2021.0671232876712
                                                                                                                          },
                                                                                                                          "originating_lab": {
                                                                                                                            "value": "Laborat\u00f3rio de Virologia - Instituto de Medicina Tropical - Universidade de S\u00e3o Paulo"
                                                                                                                          },
                                                                                                                          "pangolin_lineage": {
                                                                                                                            "value": "P.1"
                                                                                                                          },
                                                                                                                          "recency": {
                                                                                                                            "value": "One month ago"
                                                                                                                          },
                                                                                                                          "region": {
                                                                                                                            "value": "South America"
                                                                                                                          },
                                                                                                                          "region_exposure": {
                                                                                                                            "value": "South America"
                                                                                                                          },

                                                                                                                          "subclade_membership": {
                                                                                                                            "value": "20J/501Y.V3"
                                                                                                                          },
                                                                                                                          "submitting_lab": {
                                                                                                                            "value": "Laborat\u00f3rio de Parasitologia M\u00e9dica - Instituto de Medicina Tropical - Universidade de S\u00e3o Paulo"
                                                                                                                          },
                                                                                                                          "url": "https://www.gisaid.org"
                                                                                                                        }
                                                                                                                      },
                                                                                                                      {
                                                                                                                        "branch_attrs": {
                                                                                                                          "mutations": {}
                                                                                                                        },
                                                                                                                        "name": "Brazil/SP-1531/2021",
                                                                                                                        "node_attrs": {
                                                                                                                          "author": {
                                                                                                                            "author": "Claudio Tavares Sacchi et al",
                                                                                                                            "value": "Claudio Tavares Sacchi et al"
                                                                                                                          },
                                                                                                                          "clade_membership": {
                                                                                                                            "value": "20J/501Y.V3"
                                                                                                                          },
                                                                                                                          "country": {
                                                                                                                            "value": "Brazil"
                                                                                                                          },
                                                                                                                          "div": 37,
                                                                                                                          "division": {
                                                                                                                            "value": "S\u00e3o Paulo"
                                                                                                                          },
                                                                                                                          "division_exposure": {
                                                                                                                            "value": "S\u00e3o Paulo"
                                                                                                                          },
                                                                                                                          "gisaid_epi_isl": {
                                                                                                                            "value": "EPI_ISL_1096121"
                                                                                                                          },
                                                                                                                          "host": {
                                                                                                                            "value": "Human"
                                                                                                                          },
                                                                                                                          "custom_location": {
                                                                                                                            "confidence": {
                                                                                                                              "Brazil": 1.0
                                                                                                                            },
                                                                                                                            "entropy": -1.000088900581841e-12,
                                                                                                                            "value": "Brazil"
                                                                                                                          },
                                                                                                                          "location": {
                                                                                                                            "value": "Araraquara"
                                                                                                                          },
                                                                                                                          "num_date": {
                                                                                                                            "confidence": [
                                                                                                                              2021.0671232876712,
                                                                                                                              2021.0671232876712
                                                                                                                            ],
                                                                                                                            "value": 2021.0671232876712
                                                                                                                          },
                                                                                                                          "originating_lab": {
                                                                                                                            "value": "Diagnosticos da America - DASA"
                                                                                                                          },
                                                                                                                          "pangolin_lineage": {
                                                                                                                            "value": "P.1"
                                                                                                                          },
                                                                                                                          "recency": {
                                                                                                                            "value": "3-7 days ago"
                                                                                                                          },
                                                                                                                          "region": {
                                                                                                                            "value": "South America"
                                                                                                                          },
                                                                                                                          "region_exposure": {
                                                                                                                            "value": "South America"
                                                                                                                          },

                                                                                                                          "subclade_membership": {
                                                                                                                            "value": "20J/501Y.V3"
                                                                                                                          },
                                                                                                                          "submitting_lab": {
                                                                                                                            "value": "Instituto Adolfo Lutz, Interdiciplinary Procedures Center, Strategic Laboratory"
                                                                                                                          },
                                                                                                                          "url": "https://www.gisaid.org"
                                                                                                                        }
                                                                                                                      }
                                                                                                                    ],
                                                                                                                    "name": "NODE_0001801",
                                                                                                                    "node_attrs": {
                                                                                                                      "clade_membership": {
                                                                                                                        "value": "20J/501Y.V3"
                                                                                                                      },
                                                                                                                      "div": 37,
                                                                                                                      "custom_location": {
                                                                                                                        "confidence": {
                                                                                                                          "Brazil": 0.9990282827100189
                                                                                                                        },
                                                                                                                        "entropy": 0.008121925817436216,
                                                                                                                        "value": "Brazil"
                                                                                                                      },
                                                                                                                      "num_date": {
                                                                                                                        "confidence": [
                                                                                                                          2021.0148239155824,
                                                                                                                          2021.0654255773047
                                                                                                                        ],
                                                                                                                        "value": 2021.05026771271
                                                                                                                      },
                                                                                                                      "subclade_membership": {
                                                                                                                        "value": "20J/501Y.V3"
                                                                                                                      }
                                                                                                                    }
                                                                                                                  }
                                                                                                                ],
                                                                                                                "name": "NODE_0001800",
                                                                                                                "node_attrs": {
                                                                                                                  "clade_membership": {
                                                                                                                    "value": "20J/501Y.V3"
                                                                                                                  },
                                                                                                                  "div": 34,
                                                                                                                  "custom_location": {
                                                                                                                    "confidence": {
                                                                                                                      "Brazil": 0.9989342222039628
                                                                                                                    },
                                                                                                                    "entropy": 0.00879391624501983,
                                                                                                                    "value": "Brazil"
                                                                                                                  },
                                                                                                                  "num_date": {
                                                                                                                    "confidence": [
                                                                                                                      2020.9295101252872,
                                                                                                                      2021.024683858615
                                                                                                                    ],
                                                                                                                    "value": 2020.972662249901
                                                                                                                  },
                                                                                                                  "subclade_membership": {
                                                                                                                    "value": "20J/501Y.V3"
                                                                                                                  }
                                                                                                                }
                                                                                                              },
                                                                                                              {
                                                                                                                "branch_attrs": {
                                                                                                                  "mutations": {}
                                                                                                                },
                                                                                                                "children": [
                                                                                                                  {
                                                                                                                    "branch_attrs": {
                                                                                                                      "labels": {
                                                                                                                        "aa": "ORF1b: V2120L"
                                                                                                                      },
                                                                                                                      "mutations": {
                                                                                                                        "ORF1b": [
                                                                                                                          "V2120L"
                                                                                                                        ],
                                                                                                                        "nuc": [
                                                                                                                          "C4084T",
                                                                                                                          "G19825T"
                                                                                                                        ]
                                                                                                                      }
                                                                                                                    },
                                                                                                                    "name": "Brazil/GO-1207/2021",
                                                                                                                    "node_attrs": {

                                                                                                                      "author": {
                                                                                                                        "author": "Claudio Tavares Sacchi et al",
                                                                                                                        "value": "Claudio Tavares Sacchi et al"
                                                                                                                      },
                                                                                                                      "clade_membership": {
                                                                                                                        "value": "20J/501Y.V3"
                                                                                                                      },
                                                                                                                      "country": {
                                                                                                                        "value": "Brazil"
                                                                                                                      },
                                                                                                                      "div": 35,
                                                                                                                      "division": {
                                                                                                                        "value": "Amazonas BR"
                                                                                                                      },
                                                                                                                      "division_exposure": {
                                                                                                                        "value": "Amazonas BR"
                                                                                                                      },
                                                                                                                      "gisaid_epi_isl": {
                                                                                                                        "value": "EPI_ISL_985314"
                                                                                                                      },
                                                                                                                      "host": {
                                                                                                                        "value": "Human"
                                                                                                                      },
                                                                                                                      "custom_location": {
                                                                                                                        "confidence": {
                                                                                                                          "Brazil": 1.0
                                                                                                                        },
                                                                                                                        "entropy": -1.000088900581841e-12,
                                                                                                                        "value": "Brazil"
                                                                                                                      },
                                                                                                                      "location": {
                                                                                                                        "value": "Manaus"
                                                                                                                      },
                                                                                                                      "num_date": {
                                                                                                                        "confidence": [
                                                                                                                          2021.0506849315068,
                                                                                                                          2021.0506849315068
                                                                                                                        ],
                                                                                                                        "value": 2021.0506849315068
                                                                                                                      },
                                                                                                                      "originating_lab": {
                                                                                                                        "value": "LACEN do Estado de Goias"
                                                                                                                      },
                                                                                                                      "pangolin_lineage": {
                                                                                                                        "value": "P.1"
                                                                                                                      },
                                                                                                                      "recency": {
                                                                                                                        "value": "One month ago"
                                                                                                                      },
                                                                                                                      "region": {
                                                                                                                        "value": "South America"
                                                                                                                      },
                                                                                                                      "region_exposure": {
                                                                                                                        "value": "South America"
                                                                                                                      },

                                                                                                                      "subclade_membership": {
                                                                                                                        "value": "20J/501Y.V3"
                                                                                                                      },
                                                                                                                      "submitting_lab": {
                                                                                                                        "value": "Instituto Adolfo Lutz, Interdiciplinary Procedures Center, Strategic Laboratory"
                                                                                                                      },
                                                                                                                      "url": "https://www.gisaid.org"
                                                                                                                    }
                                                                                                                  },
                                                                                                                  {
                                                                                                                    "branch_attrs": {
                                                                                                                      "mutations": {}
                                                                                                                    },
                                                                                                                    "children": [
                                                                                                                      {
                                                                                                                        "branch_attrs": {
                                                                                                                          "labels": {
                                                                                                                            "aa": "ORF1a: N2539S"
                                                                                                                          },
                                                                                                                          "mutations": {
                                                                                                                            "ORF1a": [
                                                                                                                              "N2539S"
                                                                                                                            ],
                                                                                                                            "nuc": [
                                                                                                                              "C106T",
                                                                                                                              "A7881G"
                                                                                                                            ]
                                                                                                                          }
                                                                                                                        },
                                                                                                                        "name": "Brazil/SP-1071/2021",
                                                                                                                        "node_attrs": {

                                                                                                                          "author": {
                                                                                                                            "author": "Claudio Tavares Sacchi et al",
                                                                                                                            "value": "Claudio Tavares Sacchi et al"
                                                                                                                          },
                                                                                                                          "clade_membership": {
                                                                                                                            "value": "20J/501Y.V3"
                                                                                                                          },
                                                                                                                          "country": {
                                                                                                                            "value": "Brazil"
                                                                                                                          },
                                                                                                                          "div": 35,
                                                                                                                          "division": {
                                                                                                                            "value": "S\u00e3o Paulo"
                                                                                                                          },
                                                                                                                          "division_exposure": {
                                                                                                                            "value": "Amazonas BR"
                                                                                                                          },
                                                                                                                          "gisaid_epi_isl": {
                                                                                                                            "value": "EPI_ISL_940625"
                                                                                                                          },
                                                                                                                          "host": {
                                                                                                                            "value": "Human"
                                                                                                                          },
                                                                                                                          "custom_location": {
                                                                                                                            "confidence": {
                                                                                                                              "Brazil": 1.0
                                                                                                                            },
                                                                                                                            "entropy": -1.000088900581841e-12,
                                                                                                                            "value": "Brazil"
                                                                                                                          },
                                                                                                                          "location": {
                                                                                                                            "value": "S\u00e3o Paulo"
                                                                                                                          },
                                                                                                                          "num_date": {
                                                                                                                            "confidence": [
                                                                                                                              2021.0506849315068,
                                                                                                                              2021.0506849315068
                                                                                                                            ],
                                                                                                                            "value": 2021.0506849315068
                                                                                                                          },
                                                                                                                          "originating_lab": {
                                                                                                                            "value": "Hospital Sao Joaquim - Beneficiencia Portuguesa"
                                                                                                                          },
                                                                                                                          "pangolin_lineage": {
                                                                                                                            "value": "P.1"
                                                                                                                          },
                                                                                                                          "recency": {
                                                                                                                            "value": "One month ago"
                                                                                                                          },
                                                                                                                          "region": {
                                                                                                                            "value": "South America"
                                                                                                                          },
                                                                                                                          "region_exposure": {
                                                                                                                            "value": "South America"
                                                                                                                          },

                                                                                                                          "subclade_membership": {
                                                                                                                            "value": "20J/501Y.V3"
                                                                                                                          },
                                                                                                                          "submitting_lab": {
                                                                                                                            "value": "Instituto Adolfo Lutz, Interdiciplinary Procedures Center, Strategic Laboratory"
                                                                                                                          },
                                                                                                                          "url": "https://www.gisaid.org"
                                                                                                                        }
                                                                                                                      },
                                                                                                                      {
                                                                                                                        "branch_attrs": {
                                                                                                                          "mutations": {}
                                                                                                                        },
                                                                                                                        "children": [
                                                                                                                          {
                                                                                                                            "branch_attrs": {
                                                                                                                              "labels": {
                                                                                                                                "aa": "S: I210T"
                                                                                                                              },
                                                                                                                              "mutations": {
                                                                                                                                "S": [
                                                                                                                                  "I210T"
                                                                                                                                ],
                                                                                                                                "nuc": [
                                                                                                                                  "C10138T",
                                                                                                                                  "T22191C"
                                                                                                                                ]
                                                                                                                              }
                                                                                                                            },
                                                                                                                            "name": "Brazil/GO-1211/2021",
                                                                                                                            "node_attrs": {
                                                                                                                              "author": {
                                                                                                                                "author": "Claudio Tavares Sacchi et al",
                                                                                                                                "value": "Claudio Tavares Sacchi et al"
                                                                                                                              },
                                                                                                                              "clade_membership": {
                                                                                                                                "value": "20J/501Y.V3"
                                                                                                                              },
                                                                                                                              "country": {
                                                                                                                                "value": "Brazil"
                                                                                                                              },
                                                                                                                              "div": 35,
                                                                                                                              "division": {
                                                                                                                                "value": "Goi\u00e1s"
                                                                                                                              },
                                                                                                                              "division_exposure": {
                                                                                                                                "value": "Goi\u00e1s"
                                                                                                                              },
                                                                                                                              "gisaid_epi_isl": {
                                                                                                                                "value": "EPI_ISL_1039694"
                                                                                                                              },
                                                                                                                              "host": {
                                                                                                                                "value": "Human"
                                                                                                                              },
                                                                                                                              "custom_location": {
                                                                                                                                "confidence": {
                                                                                                                                  "Brazil": 0.9999999999999999
                                                                                                                                },
                                                                                                                                "entropy": -9.99866855976916e-13,
                                                                                                                                "value": "Brazil"
                                                                                                                              },
                                                                                                                              "location": {
                                                                                                                                "value": "Goiania"
                                                                                                                              },
                                                                                                                              "num_date": {
                                                                                                                                "confidence": [
                                                                                                                                  2021.0506849315068,
                                                                                                                                  2021.0506849315068
                                                                                                                                ],
                                                                                                                                "value": 2021.0506849315068
                                                                                                                              },
                                                                                                                              "originating_lab": {
                                                                                                                                "value": "LACEN do Estado de Goias"
                                                                                                                              },
                                                                                                                              "pangolin_lineage": {
                                                                                                                                "value": "P.1"
                                                                                                                              },
                                                                                                                              "recency": {
                                                                                                                                "value": "One week ago"
                                                                                                                              },
                                                                                                                              "region": {
                                                                                                                                "value": "South America"
                                                                                                                              },
                                                                                                                              "region_exposure": {
                                                                                                                                "value": "South America"
                                                                                                                              },

                                                                                                                              "subclade_membership": {
                                                                                                                                "value": "20J/501Y.V3"
                                                                                                                              },
                                                                                                                              "submitting_lab": {
                                                                                                                                "value": "Instituto Adolfo Lutz, Interdiciplinary Procedures Center, Strategic Laboratory"
                                                                                                                              },
                                                                                                                              "url": "https://www.gisaid.org"
                                                                                                                            }
                                                                                                                          },
                                                                                                                          {
                                                                                                                            "branch_attrs": {
                                                                                                                              "mutations": {}
                                                                                                                            },
                                                                                                                            "children": [
                                                                                                                              {
                                                                                                                                "branch_attrs": {
                                                                                                                                  "labels": {
                                                                                                                                    "aa": "ORF1b: P2612S; ORF9b: A57V"
                                                                                                                                  },
                                                                                                                                  "mutations": {
                                                                                                                                    "ORF1b": [
                                                                                                                                      "P2612S"
                                                                                                                                    ],
                                                                                                                                    "ORF9b": [
                                                                                                                                      "A57V"
                                                                                                                                    ],
                                                                                                                                    "nuc": [
                                                                                                                                      "C21301T",
                                                                                                                                      "C28453T"
                                                                                                                                    ]
                                                                                                                                  }
                                                                                                                                },
                                                                                                                                "name": "Brazil/GO-1196/2021",
                                                                                                                                "node_attrs": {

                                                                                                                                  "author": {
                                                                                                                                    "author": "Claudio Tavares Sacchi et al",
                                                                                                                                    "value": "Claudio Tavares Sacchi et al"
                                                                                                                                  },
                                                                                                                                  "clade_membership": {
                                                                                                                                    "value": "20J/501Y.V3"
                                                                                                                                  },
                                                                                                                                  "country": {
                                                                                                                                    "value": "Brazil"
                                                                                                                                  },
                                                                                                                                  "div": 35,
                                                                                                                                  "division": {
                                                                                                                                    "value": "Amazonas BR"
                                                                                                                                  },
                                                                                                                                  "division_exposure": {
                                                                                                                                    "value": "Amazonas BR"
                                                                                                                                  },
                                                                                                                                  "gisaid_epi_isl": {
                                                                                                                                    "value": "EPI_ISL_985306"
                                                                                                                                  },
                                                                                                                                  "host": {
                                                                                                                                    "value": "Human"
                                                                                                                                  },
                                                                                                                                  "custom_location": {
                                                                                                                                    "confidence": {
                                                                                                                                      "Brazil": 1.0
                                                                                                                                    },
                                                                                                                                    "entropy": -1.000088900581841e-12,
                                                                                                                                    "value": "Brazil"
                                                                                                                                  },
                                                                                                                                  "location": {
                                                                                                                                    "value": "Manaus"
                                                                                                                                  },
                                                                                                                                  "num_date": {
                                                                                                                                    "confidence": [
                                                                                                                                      2021.0506849315068,
                                                                                                                                      2021.0506849315068
                                                                                                                                    ],
                                                                                                                                    "value": 2021.0506849315068
                                                                                                                                  },
                                                                                                                                  "originating_lab": {
                                                                                                                                    "value": "LACEN do Estado de Goias"
                                                                                                                                  },
                                                                                                                                  "pangolin_lineage": {
                                                                                                                                    "value": "P.1"
                                                                                                                                  },
                                                                                                                                  "recency": {
                                                                                                                                    "value": "One month ago"
                                                                                                                                  },
                                                                                                                                  "region": {
                                                                                                                                    "value": "South America"
                                                                                                                                  },
                                                                                                                                  "region_exposure": {
                                                                                                                                    "value": "South America"
                                                                                                                                  },

                                                                                                                                  "subclade_membership": {
                                                                                                                                    "value": "20J/501Y.V3"
                                                                                                                                  },
                                                                                                                                  "submitting_lab": {
                                                                                                                                    "value": "Instituto Adolfo Lutz, Interdiciplinary Procedures Center, Strategic Laboratory"
                                                                                                                                  },
                                                                                                                                  "url": "https://www.gisaid.org"
                                                                                                                                }
                                                                                                                              },
                                                                                                                              {
                                                                                                                                "branch_attrs": {
                                                                                                                                  "mutations": {}
                                                                                                                                },
                                                                                                                                "children": [
                                                                                                                                  {
                                                                                                                                    "branch_attrs": {
                                                                                                                                      "mutations": {
                                                                                                                                        "nuc": [
                                                                                                                                          "C7945T"
                                                                                                                                        ]
                                                                                                                                      }
                                                                                                                                    },
                                                                                                                                    "children": [
                                                                                                                                      {
                                                                                                                                        "branch_attrs": {
                                                                                                                                          "mutations": {}
                                                                                                                                        },
                                                                                                                                        "name": "Brazil/AM-1064/2021",
                                                                                                                                        "node_attrs": {

                                                                                                                                          "author": {
                                                                                                                                            "author": "Claudio Tavares Sacchi et al",
                                                                                                                                            "value": "Claudio Tavares Sacchi et al"
                                                                                                                                          },
                                                                                                                                          "clade_membership": {
                                                                                                                                            "value": "20J/501Y.V3"
                                                                                                                                          },
                                                                                                                                          "country": {
                                                                                                                                            "value": "Brazil"
                                                                                                                                          },
                                                                                                                                          "div": 34,
                                                                                                                                          "division": {
                                                                                                                                            "value": "Amazonas BR"
                                                                                                                                          },
                                                                                                                                          "division_exposure": {
                                                                                                                                            "value": "Amazonas BR"
                                                                                                                                          },
                                                                                                                                          "gisaid_epi_isl": {
                                                                                                                                            "value": "EPI_ISL_940618"
                                                                                                                                          },
                                                                                                                                          "host": {
                                                                                                                                            "value": "Human"
                                                                                                                                          },
                                                                                                                                          "custom_location": {
                                                                                                                                            "confidence": {
                                                                                                                                              "Brazil": 1.0
                                                                                                                                            },
                                                                                                                                            "entropy": -1.000088900581841e-12,
                                                                                                                                            "value": "Brazil"
                                                                                                                                          },
                                                                                                                                          "location": {
                                                                                                                                            "value": "Manaus"
                                                                                                                                          },
                                                                                                                                          "num_date": {
                                                                                                                                            "confidence": [
                                                                                                                                              2021.0506849315068,
                                                                                                                                              2021.0506849315068
                                                                                                                                            ],
                                                                                                                                            "value": 2021.0506849315068
                                                                                                                                          },
                                                                                                                                          "originating_lab": {
                                                                                                                                            "value": "LACEN-PI DR. Costa Alvarenga"
                                                                                                                                          },
                                                                                                                                          "pangolin_lineage": {
                                                                                                                                            "value": "P.1"
                                                                                                                                          },
                                                                                                                                          "recency": {
                                                                                                                                            "value": "One month ago"
                                                                                                                                          },
                                                                                                                                          "region": {
                                                                                                                                            "value": "South America"
                                                                                                                                          },
                                                                                                                                          "region_exposure": {
                                                                                                                                            "value": "South America"
                                                                                                                                          },

                                                                                                                                          "subclade_membership": {
                                                                                                                                            "value": "20J/501Y.V3"
                                                                                                                                          },
                                                                                                                                          "submitting_lab": {
                                                                                                                                            "value": "Instituto Adolfo Lutz, Interdiciplinary Procedures Center, Strategic Laboratory"
                                                                                                                                          },
                                                                                                                                          "url": "https://www.gisaid.org"
                                                                                                                                        }
                                                                                                                                      },
                                                                                                                                      {
                                                                                                                                        "branch_attrs": {
                                                                                                                                          "labels": {
                                                                                                                                            "aa": "S: S151I"
                                                                                                                                          },
                                                                                                                                          "mutations": {
                                                                                                                                            "S": [
                                                                                                                                              "S151I"
                                                                                                                                            ],
                                                                                                                                            "nuc": [
                                                                                                                                              "G22014T"
                                                                                                                                            ]
                                                                                                                                          }
                                                                                                                                        },
                                                                                                                                        "children": [
                                                                                                                                          {
                                                                                                                                            "branch_attrs": {
                                                                                                                                              "mutations": {}
                                                                                                                                            },
                                                                                                                                            "name": "Brazil/SC-1326/2021",
                                                                                                                                            "node_attrs": {

                                                                                                                                              "author": {
                                                                                                                                                "author": "Claudio Tavares Sacchi et al",
                                                                                                                                                "value": "Claudio Tavares Sacchi et al"
                                                                                                                                              },
                                                                                                                                              "clade_membership": {
                                                                                                                                                "value": "20J/501Y.V3"
                                                                                                                                              },
                                                                                                                                              "country": {
                                                                                                                                                "value": "Brazil"
                                                                                                                                              },
                                                                                                                                              "div": 35,
                                                                                                                                              "division": {
                                                                                                                                                "value": "Santa Catarina"
                                                                                                                                              },
                                                                                                                                              "division_exposure": {
                                                                                                                                                "value": "Amazonas BR"
                                                                                                                                              },
                                                                                                                                              "gisaid_epi_isl": {
                                                                                                                                                "value": "EPI_ISL_985318"
                                                                                                                                              },
                                                                                                                                              "host": {
                                                                                                                                                "value": "Human"
                                                                                                                                              },
                                                                                                                                              "custom_location": {
                                                                                                                                                "confidence": {
                                                                                                                                                  "Brazil": 0.9999999999999999
                                                                                                                                                },
                                                                                                                                                "entropy": -9.99866855976916e-13,
                                                                                                                                                "value": "Brazil"
                                                                                                                                              },
                                                                                                                                              "location": {
                                                                                                                                                "value": "Florianopolis"
                                                                                                                                              },
                                                                                                                                              "num_date": {
                                                                                                                                                "confidence": [
                                                                                                                                                  2021.0205479452054,
                                                                                                                                                  2021.0205479452054
                                                                                                                                                ],
                                                                                                                                                "value": 2021.0205479452054
                                                                                                                                              },
                                                                                                                                              "originating_lab": {
                                                                                                                                                "value": "LACEN de Santa Catarina"
                                                                                                                                              },
                                                                                                                                              "pangolin_lineage": {
                                                                                                                                                "value": "P.1"
                                                                                                                                              },
                                                                                                                                              "recency": {
                                                                                                                                                "value": "One month ago"
                                                                                                                                              },
                                                                                                                                              "region": {
                                                                                                                                                "value": "South America"
                                                                                                                                              },
                                                                                                                                              "region_exposure": {
                                                                                                                                                "value": "South America"
                                                                                                                                              },

                                                                                                                                              "subclade_membership": {
                                                                                                                                                "value": "20J/501Y.V3"
                                                                                                                                              },
                                                                                                                                              "submitting_lab": {
                                                                                                                                                "value": "Instituto Adolfo Lutz, Interdiciplinary Procedures Center, Strategic Laboratory"
                                                                                                                                              },
                                                                                                                                              "url": "https://www.gisaid.org"
                                                                                                                                            }
                                                                                                                                          },
                                                                                                                                          {
                                                                                                                                            "branch_attrs": {
                                                                                                                                              "mutations": {}
                                                                                                                                            },
                                                                                                                                            "name": "Brazil/SC-1327/2021",
                                                                                                                                            "node_attrs": {

                                                                                                                                              "author": {
                                                                                                                                                "author": "Claudio Tavares Sacchi et al",
                                                                                                                                                "value": "Claudio Tavares Sacchi et al"
                                                                                                                                              },
                                                                                                                                              "clade_membership": {
                                                                                                                                                "value": "20J/501Y.V3"
                                                                                                                                              },
                                                                                                                                              "country": {
                                                                                                                                                "value": "Brazil"
                                                                                                                                              },
                                                                                                                                              "div": 35,
                                                                                                                                              "division": {
                                                                                                                                                "value": "Santa Catarina"
                                                                                                                                              },
                                                                                                                                              "division_exposure": {
                                                                                                                                                "value": "Amazonas BR"
                                                                                                                                              },
                                                                                                                                              "gisaid_epi_isl": {
                                                                                                                                                "value": "EPI_ISL_985319"
                                                                                                                                              },
                                                                                                                                              "host": {
                                                                                                                                                "value": "Human"
                                                                                                                                              },
                                                                                                                                              "custom_location": {
                                                                                                                                                "confidence": {
                                                                                                                                                  "Brazil": 0.9999999999999999
                                                                                                                                                },
                                                                                                                                                "entropy": -9.99866855976916e-13,
                                                                                                                                                "value": "Brazil"
                                                                                                                                              },
                                                                                                                                              "location": {
                                                                                                                                                "value": "Florianopolis"
                                                                                                                                              },
                                                                                                                                              "num_date": {
                                                                                                                                                "confidence": [
                                                                                                                                                  2021.031506849315,
                                                                                                                                                  2021.031506849315
                                                                                                                                                ],
                                                                                                                                                "value": 2021.031506849315
                                                                                                                                              },
                                                                                                                                              "originating_lab": {
                                                                                                                                                "value": "LACEN de Santa Catarina"
                                                                                                                                              },
                                                                                                                                              "pangolin_lineage": {
                                                                                                                                                "value": "P.1"
                                                                                                                                              },
                                                                                                                                              "recency": {
                                                                                                                                                "value": "One month ago"
                                                                                                                                              },
                                                                                                                                              "region": {
                                                                                                                                                "value": "South America"
                                                                                                                                              },
                                                                                                                                              "region_exposure": {
                                                                                                                                                "value": "South America"
                                                                                                                                              },

                                                                                                                                              "subclade_membership": {
                                                                                                                                                "value": "20J/501Y.V3"
                                                                                                                                              },
                                                                                                                                              "submitting_lab": {
                                                                                                                                                "value": "Instituto Adolfo Lutz, Interdiciplinary Procedures Center, Strategic Laboratory"
                                                                                                                                              },
                                                                                                                                              "url": "https://www.gisaid.org"
                                                                                                                                            }
                                                                                                                                          }
                                                                                                                                        ],
                                                                                                                                        "name": "NODE_0001786",
                                                                                                                                        "node_attrs": {
                                                                                                                                          "clade_membership": {
                                                                                                                                            "value": "20J/501Y.V3"
                                                                                                                                          },
                                                                                                                                          "div": 35,
                                                                                                                                          "custom_location": {
                                                                                                                                            "confidence": {
                                                                                                                                              "Brazil": 0.9990291460770937
                                                                                                                                            },
                                                                                                                                            "entropy": 0.00811579872327714,
                                                                                                                                            "value": "Brazil"
                                                                                                                                          },
                                                                                                                                          "num_date": {
                                                                                                                                            "confidence": [
                                                                                                                                              2021.000262216195,
                                                                                                                                              2021.0205479452054
                                                                                                                                            ],
                                                                                                                                            "value": 2021.0205479452054
                                                                                                                                          },
                                                                                                                                          "subclade_membership": {
                                                                                                                                            "value": "20J/501Y.V3"
                                                                                                                                          }
                                                                                                                                        }
                                                                                                                                      }
                                                                                                                                    ],
                                                                                                                                    "name": "NODE_0001785",
                                                                                                                                    "node_attrs": {
                                                                                                                                      "clade_membership": {
                                                                                                                                        "value": "20J/501Y.V3"
                                                                                                                                      },
                                                                                                                                      "div": 34,
                                                                                                                                      "custom_location": {
                                                                                                                                        "confidence": {
                                                                                                                                          "Brazil": 0.9989444362546505
                                                                                                                                        },
                                                                                                                                        "entropy": 0.008722120918353784,
                                                                                                                                        "value": "Brazil"
                                                                                                                                      },
                                                                                                                                      "num_date": {
                                                                                                                                        "confidence": [
                                                                                                                                          2020.9693858991527,
                                                                                                                                          2021.0158796686628
                                                                                                                                        ],
                                                                                                                                        "value": 2020.9900048616464
                                                                                                                                      },
                                                                                                                                      "subclade_membership": {
                                                                                                                                        "value": "20J/501Y.V3"
                                                                                                                                      }
                                                                                                                                    }
                                                                                                                                  },
                                                                                                                                  {
                                                                                                                                    "branch_attrs": {
                                                                                                                                      "labels": {
                                                                                                                                        "aa": "ORF1a: T951I"
                                                                                                                                      },
                                                                                                                                      "mutations": {
                                                                                                                                        "ORF1a": [
                                                                                                                                          "T951I"
                                                                                                                                        ],
                                                                                                                                        "nuc": [
                                                                                                                                          "C3117T"
                                                                                                                                        ]
                                                                                                                                      }
                                                                                                                                    },
                                                                                                                                    "children": [
                                                                                                                                      {
                                                                                                                                        "branch_attrs": {
                                                                                                                                          "labels": {
                                                                                                                                            "aa": "ORF1a: T999I, P4197S"
                                                                                                                                          },
                                                                                                                                          "mutations": {
                                                                                                                                            "ORF1a": [
                                                                                                                                              "T999I",
                                                                                                                                              "P4197S"
                                                                                                                                            ],
                                                                                                                                            "nuc": [
                                                                                                                                              "C3261T",
                                                                                                                                              "C12854T"
                                                                                                                                            ]
                                                                                                                                          }
                                                                                                                                        },
                                                                                                                                        "name": "Brazil/AM-1060/2021",
                                                                                                                                        "node_attrs": {

                                                                                                                                          "author": {
                                                                                                                                            "author": "Claudio Tavares Sacchi et al",
                                                                                                                                            "value": "Claudio Tavares Sacchi et al"
                                                                                                                                          },
                                                                                                                                          "clade_membership": {
                                                                                                                                            "value": "20J/501Y.V3"
                                                                                                                                          },
                                                                                                                                          "country": {
                                                                                                                                            "value": "Brazil"
                                                                                                                                          },
                                                                                                                                          "div": 36,
                                                                                                                                          "division": {
                                                                                                                                            "value": "Amazonas BR"
                                                                                                                                          },
                                                                                                                                          "division_exposure": {
                                                                                                                                            "value": "Amazonas BR"
                                                                                                                                          },
                                                                                                                                          "gisaid_epi_isl": {
                                                                                                                                            "value": "EPI_ISL_940615"
                                                                                                                                          },
                                                                                                                                          "host": {
                                                                                                                                            "value": "Human"
                                                                                                                                          },
                                                                                                                                          "custom_location": {
                                                                                                                                            "confidence": {
                                                                                                                                              "Brazil": 1.0
                                                                                                                                            },
                                                                                                                                            "entropy": -1.000088900581841e-12,
                                                                                                                                            "value": "Brazil"
                                                                                                                                          },
                                                                                                                                          "location": {
                                                                                                                                            "value": "Manaus"
                                                                                                                                          },
                                                                                                                                          "num_date": {
                                                                                                                                            "confidence": [
                                                                                                                                              2021.0506849315068,
                                                                                                                                              2021.0506849315068
                                                                                                                                            ],
                                                                                                                                            "value": 2021.0506849315068
                                                                                                                                          },
                                                                                                                                          "originating_lab": {
                                                                                                                                            "value": "LACEN-PI DR. Costa Alvarenga"
                                                                                                                                          },
                                                                                                                                          "pangolin_lineage": {
                                                                                                                                            "value": "P.1"
                                                                                                                                          },
                                                                                                                                          "recency": {
                                                                                                                                            "value": "One month ago"
                                                                                                                                          },
                                                                                                                                          "region": {
                                                                                                                                            "value": "South America"
                                                                                                                                          },
                                                                                                                                          "region_exposure": {
                                                                                                                                            "value": "South America"
                                                                                                                                          },

                                                                                                                                          "subclade_membership": {
                                                                                                                                            "value": "20J/501Y.V3"
                                                                                                                                          },
                                                                                                                                          "submitting_lab": {
                                                                                                                                            "value": "Instituto Adolfo Lutz, Interdiciplinary Procedures Center, Strategic Laboratory"
                                                                                                                                          },
                                                                                                                                          "url": "https://www.gisaid.org"
                                                                                                                                        }
                                                                                                                                      },
                                                                                                                                      {
                                                                                                                                        "branch_attrs": {
                                                                                                                                          "labels": {
                                                                                                                                            "aa": "S: K1157N"
                                                                                                                                          },
                                                                                                                                          "mutations": {
                                                                                                                                            "S": [
                                                                                                                                              "K1157N"
                                                                                                                                            ],
                                                                                                                                            "nuc": [
                                                                                                                                              "C9286T",
                                                                                                                                              "G25033T",
                                                                                                                                              "C28744T",
                                                                                                                                              "A29756-",
                                                                                                                                              "G29757-",
                                                                                                                                              "T29758-",
                                                                                                                                              "G29759-",
                                                                                                                                              "T29760-",
                                                                                                                                              "A29761-",
                                                                                                                                              "C29762-"
                                                                                                                                            ]
                                                                                                                                          }
                                                                                                                                        },
                                                                                                                                        "name": "Brazil/RS-9109/2021",
                                                                                                                                        "node_attrs": {

                                                                                                                                          "author": {
                                                                                                                                            "author": "Aline Campos et al",
                                                                                                                                            "value": "Aline Campos et al"
                                                                                                                                          },
                                                                                                                                          "clade_membership": {
                                                                                                                                            "value": "20J/501Y.V3"
                                                                                                                                          },
                                                                                                                                          "country": {
                                                                                                                                            "value": "Brazil"
                                                                                                                                          },
                                                                                                                                          "div": 37,
                                                                                                                                          "division": {
                                                                                                                                            "value": "Amazonas BR"
                                                                                                                                          },
                                                                                                                                          "division_exposure": {
                                                                                                                                            "value": "Amazonas BR"
                                                                                                                                          },
                                                                                                                                          "gisaid_epi_isl": {
                                                                                                                                            "value": "EPI_ISL_984621"
                                                                                                                                          },
                                                                                                                                          "host": {
                                                                                                                                            "value": "Human"
                                                                                                                                          },
                                                                                                                                          "custom_location": {
                                                                                                                                            "confidence": {
                                                                                                                                              "Brazil": 1.0
                                                                                                                                            },
                                                                                                                                            "entropy": -1.000088900581841e-12,
                                                                                                                                            "value": "Brazil"
                                                                                                                                          },
                                                                                                                                          "location": {
                                                                                                                                            "value": "Nova Holinda"
                                                                                                                                          },
                                                                                                                                          "num_date": {
                                                                                                                                            "confidence": [
                                                                                                                                              2021.0917808219178,
                                                                                                                                              2021.0917808219178
                                                                                                                                            ],
                                                                                                                                            "value": 2021.0917808219178
                                                                                                                                          },
                                                                                                                                          "originating_lab": {
                                                                                                                                            "value": "Central Laboratory of Public Health of Rio Grande do Sul (Lacen-RS)"
                                                                                                                                          },
                                                                                                                                          "pangolin_lineage": {
                                                                                                                                            "value": "P.1"
                                                                                                                                          },
                                                                                                                                          "recency": {
                                                                                                                                            "value": "One month ago"
                                                                                                                                          },
                                                                                                                                          "region": {
                                                                                                                                            "value": "South America"
                                                                                                                                          },
                                                                                                                                          "region_exposure": {
                                                                                                                                            "value": "South America"
                                                                                                                                          },

                                                                                                                                          "subclade_membership": {
                                                                                                                                            "value": "20J/501Y.V3"
                                                                                                                                          },
                                                                                                                                          "submitting_lab": {
                                                                                                                                            "value": "State Center for Health Surveillance of the Health Department of the State of Rio Grande do Sul (CEVS/SES-RS)"
                                                                                                                                          },
                                                                                                                                          "url": "https://www.gisaid.org"
                                                                                                                                        }
                                                                                                                                      },
                                                                                                                                      {
                                                                                                                                        "branch_attrs": {
                                                                                                                                          "mutations": {}
                                                                                                                                        },
                                                                                                                                        "children": [
                                                                                                                                          {
                                                                                                                                            "branch_attrs": {
                                                                                                                                              "mutations": {
                                                                                                                                                "nuc": [
                                                                                                                                                  "C17733T",
                                                                                                                                                  "A29756-",
                                                                                                                                                  "G29757-",
                                                                                                                                                  "T29758-",
                                                                                                                                                  "G29759-",
                                                                                                                                                  "T29760-",
                                                                                                                                                  "A29761-",
                                                                                                                                                  "C29762-"
                                                                                                                                                ]
                                                                                                                                              }
                                                                                                                                            },
                                                                                                                                            "name": "Brazil/RS-9108/2021",
                                                                                                                                            "node_attrs": {

                                                                                                                                              "author": {
                                                                                                                                                "author": "Aline Campos et al",
                                                                                                                                                "value": "Aline Campos et al"
                                                                                                                                              },
                                                                                                                                              "clade_membership": {
                                                                                                                                                "value": "20J/501Y.V3"
                                                                                                                                              },
                                                                                                                                              "country": {
                                                                                                                                                "value": "Brazil"
                                                                                                                                              },
                                                                                                                                              "div": 35,
                                                                                                                                              "division": {
                                                                                                                                                "value": "Amazonas BR"
                                                                                                                                              },
                                                                                                                                              "division_exposure": {
                                                                                                                                                "value": "Amazonas BR"
                                                                                                                                              },
                                                                                                                                              "gisaid_epi_isl": {
                                                                                                                                                "value": "EPI_ISL_984620"
                                                                                                                                              },
                                                                                                                                              "host": {
                                                                                                                                                "value": "Human"
                                                                                                                                              },
                                                                                                                                              "custom_location": {
                                                                                                                                                "confidence": {
                                                                                                                                                  "Brazil": 1.0
                                                                                                                                                },
                                                                                                                                                "entropy": -1.000088900581841e-12,
                                                                                                                                                "value": "Brazil"
                                                                                                                                              },
                                                                                                                                              "location": {
                                                                                                                                                "value": "Manaus"
                                                                                                                                              },
                                                                                                                                              "num_date": {
                                                                                                                                                "confidence": [
                                                                                                                                                  2021.0917808219178,
                                                                                                                                                  2021.0917808219178
                                                                                                                                                ],
                                                                                                                                                "value": 2021.0917808219178
                                                                                                                                              },
                                                                                                                                              "originating_lab": {
                                                                                                                                                "value": "Central Laboratory of Public Health of Rio Grande do Sul (Lacen-RS)"
                                                                                                                                              },
                                                                                                                                              "pangolin_lineage": {
                                                                                                                                                "value": "P.1"
                                                                                                                                              },
                                                                                                                                              "recency": {
                                                                                                                                                "value": "One month ago"
                                                                                                                                              },
                                                                                                                                              "region": {
                                                                                                                                                "value": "South America"
                                                                                                                                              },
                                                                                                                                              "region_exposure": {
                                                                                                                                                "value": "South America"
                                                                                                                                              },

                                                                                                                                              "subclade_membership": {
                                                                                                                                                "value": "20J/501Y.V3"
                                                                                                                                              },
                                                                                                                                              "submitting_lab": {
                                                                                                                                                "value": "State Center for Health Surveillance of the Health Department of the State of Rio Grande do Sul (CEVS/SES-RS)"
                                                                                                                                              },
                                                                                                                                              "url": "https://www.gisaid.org"
                                                                                                                                            }
                                                                                                                                          },
                                                                                                                                          {
                                                                                                                                            "branch_attrs": {
                                                                                                                                              "mutations": {}
                                                                                                                                            },
                                                                                                                                            "name": "Brazil/AM-21143420WC/2021",
                                                                                                                                            "node_attrs": {

                                                                                                                                              "author": {
                                                                                                                                                "author": "Valdinete Nascimento et al",
                                                                                                                                                "value": "Valdinete Nascimento et al B"
                                                                                                                                              },
                                                                                                                                              "clade_membership": {
                                                                                                                                                "value": "20J/501Y.V3"
                                                                                                                                              },
                                                                                                                                              "country": {
                                                                                                                                                "value": "Brazil"
                                                                                                                                              },
                                                                                                                                              "div": 34,
                                                                                                                                              "division": {
                                                                                                                                                "value": "Amazonas BR"
                                                                                                                                              },
                                                                                                                                              "division_exposure": {
                                                                                                                                                "value": "Amazonas BR"
                                                                                                                                              },
                                                                                                                                              "gisaid_epi_isl": {
                                                                                                                                                "value": "EPI_ISL_1068266"
                                                                                                                                              },
                                                                                                                                              "host": {
                                                                                                                                                "value": "Human"
                                                                                                                                              },
                                                                                                                                              "custom_location": {
                                                                                                                                                "confidence": {
                                                                                                                                                  "Brazil": 1.0
                                                                                                                                                },
                                                                                                                                                "entropy": -1.000088900581841e-12,
                                                                                                                                                "value": "Brazil"
                                                                                                                                              },
                                                                                                                                              "location": {
                                                                                                                                                "value": "Manaus"
                                                                                                                                              },
                                                                                                                                              "num_date": {
                                                                                                                                                "confidence": [
                                                                                                                                                  2021.017808219178,
                                                                                                                                                  2021.017808219178
                                                                                                                                                ],
                                                                                                                                                "value": 2021.017808219178
                                                                                                                                              },
                                                                                                                                              "originating_lab": {
                                                                                                                                                "value": "Laboratorio de Ecologia de Doencas Transmissiveis na Amazonia, Instituto Leonidas e Maria Deane - Fiocruz Amazonia"
                                                                                                                                              },
                                                                                                                                              "pangolin_lineage": {
                                                                                                                                                "value": "P.1"
                                                                                                                                              },
                                                                                                                                              "recency": {
                                                                                                                                                "value": "One week ago"
                                                                                                                                              },
                                                                                                                                              "region": {
                                                                                                                                                "value": "South America"
                                                                                                                                              },
                                                                                                                                              "region_exposure": {
                                                                                                                                                "value": "South America"
                                                                                                                                              },

                                                                                                                                              "subclade_membership": {
                                                                                                                                                "value": "20J/501Y.V3"
                                                                                                                                              },
                                                                                                                                              "submitting_lab": {
                                                                                                                                                "value": "Laboratorio de Ecologia de Doencas Transmissiveis na Amazonia, Instituto Leonidas e Maria Deane - Fiocruz Amazonia"
                                                                                                                                              },
                                                                                                                                              "url": "https://www.gisaid.org"
                                                                                                                                            }
                                                                                                                                          }
                                                                                                                                        ],
                                                                                                                                        "name": "NODE_0003854",
                                                                                                                                        "node_attrs": {
                                                                                                                                          "clade_membership": {
                                                                                                                                            "value": "20J/501Y.V3"
                                                                                                                                          },
                                                                                                                                          "div": 34,
                                                                                                                                          "custom_location": {
                                                                                                                                            "confidence": {
                                                                                                                                              "Brazil": 0.9991131897877049
                                                                                                                                            },
                                                                                                                                            "entropy": 0.0075065555938752535,
                                                                                                                                            "value": "Brazil"
                                                                                                                                          },
                                                                                                                                          "num_date": {
                                                                                                                                            "confidence": [
                                                                                                                                              2020.9444372590654,
                                                                                                                                              2021.017808219178
                                                                                                                                            ],
                                                                                                                                            "value": 2021.0113996689156
                                                                                                                                          },
                                                                                                                                          "subclade_membership": {
                                                                                                                                            "value": "20J/501Y.V3"
                                                                                                                                          }
                                                                                                                                        }
                                                                                                                                      },
                                                                                                                                      {
                                                                                                                                        "branch_attrs": {
                                                                                                                                          "mutations": {
                                                                                                                                            "nuc": [
                                                                                                                                              "A18945G"
                                                                                                                                            ]
                                                                                                                                          }
                                                                                                                                        },
                                                                                                                                        "children": [
                                                                                                                                          {
                                                                                                                                            "branch_attrs": {
                                                                                                                                              "labels": {
                                                                                                                                                "aa": "ORF3a: W131C"
                                                                                                                                              },
                                                                                                                                              "mutations": {
                                                                                                                                                "ORF3a": [
                                                                                                                                                  "W131C"
                                                                                                                                                ],
                                                                                                                                                "nuc": [
                                                                                                                                                  "G25785T"
                                                                                                                                                ]
                                                                                                                                              }
                                                                                                                                            },
                                                                                                                                            "name": "Brazil/AM-1063/2021",
                                                                                                                                            "node_attrs": {

                                                                                                                                              "author": {
                                                                                                                                                "author": "Claudio Tavares Sacchi et al",
                                                                                                                                                "value": "Claudio Tavares Sacchi et al"
                                                                                                                                              },
                                                                                                                                              "clade_membership": {
                                                                                                                                                "value": "20J/501Y.V3"
                                                                                                                                              },
                                                                                                                                              "country": {
                                                                                                                                                "value": "Brazil"
                                                                                                                                              },
                                                                                                                                              "div": 36,
                                                                                                                                              "division": {
                                                                                                                                                "value": "Amazonas BR"
                                                                                                                                              },
                                                                                                                                              "division_exposure": {
                                                                                                                                                "value": "Amazonas BR"
                                                                                                                                              },
                                                                                                                                              "gisaid_epi_isl": {
                                                                                                                                                "value": "EPI_ISL_940617"
                                                                                                                                              },
                                                                                                                                              "host": {
                                                                                                                                                "value": "Human"
                                                                                                                                              },
                                                                                                                                              "custom_location": {
                                                                                                                                                "confidence": {
                                                                                                                                                  "Brazil": 1.0
                                                                                                                                                },
                                                                                                                                                "entropy": -1.000088900581841e-12,
                                                                                                                                                "value": "Brazil"
                                                                                                                                              },
                                                                                                                                              "location": {
                                                                                                                                                "value": "Manaus"
                                                                                                                                              },
                                                                                                                                              "num_date": {
                                                                                                                                                "confidence": [
                                                                                                                                                  2021.0506849315068,
                                                                                                                                                  2021.0506849315068
                                                                                                                                                ],
                                                                                                                                                "value": 2021.0506849315068
                                                                                                                                              },
                                                                                                                                              "originating_lab": {
                                                                                                                                                "value": "LACEN-PI DR. Costa Alvarenga"
                                                                                                                                              },
                                                                                                                                              "pangolin_lineage": {
                                                                                                                                                "value": "P.1"
                                                                                                                                              },
                                                                                                                                              "recency": {
                                                                                                                                                "value": "One month ago"
                                                                                                                                              },
                                                                                                                                              "region": {
                                                                                                                                                "value": "South America"
                                                                                                                                              },
                                                                                                                                              "region_exposure": {
                                                                                                                                                "value": "South America"
                                                                                                                                              },

                                                                                                                                              "subclade_membership": {
                                                                                                                                                "value": "20J/501Y.V3"
                                                                                                                                              },
                                                                                                                                              "submitting_lab": {
                                                                                                                                                "value": "Instituto Adolfo Lutz, Interdiciplinary Procedures Center, Strategic Laboratory"
                                                                                                                                              },
                                                                                                                                              "url": "https://www.gisaid.org"
                                                                                                                                            }
                                                                                                                                          },
                                                                                                                                          {
                                                                                                                                            "branch_attrs": {
                                                                                                                                              "labels": {
                                                                                                                                                "aa": "ORF1a: P1950L"
                                                                                                                                              },
                                                                                                                                              "mutations": {
                                                                                                                                                "ORF1a": [
                                                                                                                                                  "P1950L"
                                                                                                                                                ],
                                                                                                                                                "nuc": [
                                                                                                                                                  "C6114T",
                                                                                                                                                  "A28792T"
                                                                                                                                                ]
                                                                                                                                              }
                                                                                                                                            },
                                                                                                                                            "name": "Brazil/GO-1203/2021",
                                                                                                                                            "node_attrs": {
                                                                                                                                              "author": {
                                                                                                                                                "author": "Claudio Tavares Sacchi et al",
                                                                                                                                                "value": "Claudio Tavares Sacchi et al"
                                                                                                                                              },
                                                                                                                                              "clade_membership": {
                                                                                                                                                "value": "20J/501Y.V3"
                                                                                                                                              },
                                                                                                                                              "country": {
                                                                                                                                                "value": "Brazil"
                                                                                                                                              },
                                                                                                                                              "div": 37,
                                                                                                                                              "division": {
                                                                                                                                                "value": "Goi\u00e1s"
                                                                                                                                              },
                                                                                                                                              "division_exposure": {
                                                                                                                                                "value": "Goi\u00e1s"
                                                                                                                                              },
                                                                                                                                              "gisaid_epi_isl": {
                                                                                                                                                "value": "EPI_ISL_1039692"
                                                                                                                                              },
                                                                                                                                              "host": {
                                                                                                                                                "value": "Human"
                                                                                                                                              },
                                                                                                                                              "custom_location": {
                                                                                                                                                "confidence": {
                                                                                                                                                  "Brazil": 1.0
                                                                                                                                                },
                                                                                                                                                "entropy": -1.000088900581841e-12,
                                                                                                                                                "value": "Brazil"
                                                                                                                                              },
                                                                                                                                              "location": {
                                                                                                                                                "value": "Aparecida de Goiania"
                                                                                                                                              },
                                                                                                                                              "num_date": {
                                                                                                                                                "confidence": [
                                                                                                                                                  2021.0506849315068,
                                                                                                                                                  2021.0506849315068
                                                                                                                                                ],
                                                                                                                                                "value": 2021.0506849315068
                                                                                                                                              },
                                                                                                                                              "originating_lab": {
                                                                                                                                                "value": "LACEN do Estado de Goias"
                                                                                                                                              },
                                                                                                                                              "pangolin_lineage": {
                                                                                                                                                "value": "P.1"
                                                                                                                                              },
                                                                                                                                              "recency": {
                                                                                                                                                "value": "One week ago"
                                                                                                                                              },
                                                                                                                                              "region": {
                                                                                                                                                "value": "South America"
                                                                                                                                              },
                                                                                                                                              "region_exposure": {
                                                                                                                                                "value": "South America"
                                                                                                                                              },

                                                                                                                                              "subclade_membership": {
                                                                                                                                                "value": "20J/501Y.V3"
                                                                                                                                              },
                                                                                                                                              "submitting_lab": {
                                                                                                                                                "value": "Instituto Adolfo Lutz, Interdiciplinary Procedures Center, Strategic Laboratory"
                                                                                                                                              },
                                                                                                                                              "url": "https://www.gisaid.org"
                                                                                                                                            }
                                                                                                                                          },
                                                                                                                                          {
                                                                                                                                            "branch_attrs": {
                                                                                                                                              "labels": {
                                                                                                                                                "aa": "ORF1a: M3669X; ORF1b: Q1471X, *2696X; ORF6: L52X, *62X; S: F86X, V143X, Y144X, *1274X"
                                                                                                                                              },
                                                                                                                                              "mutations": {
                                                                                                                                                "ORF1a": [
                                                                                                                                                  "M3669X"
                                                                                                                                                ],
                                                                                                                                                "ORF1b": [
                                                                                                                                                  "Q1471X",
                                                                                                                                                  "*2696X"
                                                                                                                                                ],
                                                                                                                                                "ORF6": [
                                                                                                                                                  "L52X",
                                                                                                                                                  "*62X"
                                                                                                                                                ],
                                                                                                                                                "S": [
                                                                                                                                                  "F86X",
                                                                                                                                                  "V143X",
                                                                                                                                                  "Y144X",
                                                                                                                                                  "*1274X"
                                                                                                                                                ],
                                                                                                                                                "nuc": [
                                                                                                                                                  "G11272-",
                                                                                                                                                  "A17879-",
                                                                                                                                                  "T21818-",
                                                                                                                                                  "T21991-",
                                                                                                                                                  "T21992-",
                                                                                                                                                  "A21993-",
                                                                                                                                                  "T27355-",
                                                                                                                                                  "C29642T"
                                                                                                                                                ]
                                                                                                                                              }
                                                                                                                                            },
                                                                                                                                            "name": "Brazil/BA-53/2021",
                                                                                                                                            "node_attrs": {

                                                                                                                                              "author": {
                                                                                                                                                "author": "Stephane Tosta et al",
                                                                                                                                                "value": "Stephane Tosta et al"
                                                                                                                                              },
                                                                                                                                              "clade_membership": {
                                                                                                                                                "value": "20J/501Y.V3"
                                                                                                                                              },
                                                                                                                                              "country": {
                                                                                                                                                "value": "Brazil"
                                                                                                                                              },
                                                                                                                                              "div": 36,
                                                                                                                                              "division": {
                                                                                                                                                "value": "Bahia"
                                                                                                                                              },
                                                                                                                                              "division_exposure": {
                                                                                                                                                "value": "Bahia"
                                                                                                                                              },
                                                                                                                                              "gisaid_epi_isl": {
                                                                                                                                                "value": "EPI_ISL_1067733"
                                                                                                                                              },
                                                                                                                                              "host": {
                                                                                                                                                "value": "Human"
                                                                                                                                              },
                                                                                                                                              "custom_location": {
                                                                                                                                                "confidence": {
                                                                                                                                                  "Brazil": 1.0
                                                                                                                                                },
                                                                                                                                                "entropy": -1.000088900581841e-12,
                                                                                                                                                "value": "Brazil"
                                                                                                                                              },
                                                                                                                                              "num_date": {
                                                                                                                                                "confidence": [
                                                                                                                                                  2021.0616438356165,
                                                                                                                                                  2021.0616438356165
                                                                                                                                                ],
                                                                                                                                                "value": 2021.0616438356165
                                                                                                                                              },
                                                                                                                                              "originating_lab": {
                                                                                                                                                "value": "Central Public Health Laboratory - LACEN -Bahia, Salvador, Brazil"
                                                                                                                                              },
                                                                                                                                              "pangolin_lineage": {
                                                                                                                                                "value": "P.1"
                                                                                                                                              },
                                                                                                                                              "recency": {
                                                                                                                                                "value": "One week ago"
                                                                                                                                              },
                                                                                                                                              "region": {
                                                                                                                                                "value": "South America"
                                                                                                                                              },
                                                                                                                                              "region_exposure": {
                                                                                                                                                "value": "South America"
                                                                                                                                              },

                                                                                                                                              "subclade_membership": {
                                                                                                                                                "value": "20J/501Y.V3"
                                                                                                                                              },
                                                                                                                                              "submitting_lab": {
                                                                                                                                                "value": "Central Public Health Laboratory - LACEN -Bahia, Salvador, Brazil"
                                                                                                                                              },
                                                                                                                                              "url": "https://www.gisaid.org"
                                                                                                                                            }
                                                                                                                                          },
                                                                                                                                          {
                                                                                                                                            "branch_attrs": {
                                                                                                                                              "labels": {
                                                                                                                                                "aa": "ORF1a: M3669X; S: V143X, Y144X, *1274X"
                                                                                                                                              },
                                                                                                                                              "mutations": {
                                                                                                                                                "ORF1a": [
                                                                                                                                                  "M3669X"
                                                                                                                                                ],
                                                                                                                                                "S": [
                                                                                                                                                  "V143X",
                                                                                                                                                  "Y144X",
                                                                                                                                                  "*1274X"
                                                                                                                                                ],
                                                                                                                                                "nuc": [
                                                                                                                                                  "G11272-",
                                                                                                                                                  "T21991-",
                                                                                                                                                  "T21992-",
                                                                                                                                                  "A21993-"
                                                                                                                                                ]
                                                                                                                                              }
                                                                                                                                            },
                                                                                                                                            "children": [
                                                                                                                                              {
                                                                                                                                                "branch_attrs": {
                                                                                                                                                  "labels": {
                                                                                                                                                    "aa": "ORF1b: Q1471X, *2696X; ORF6: L52X, *62X"
                                                                                                                                                  },
                                                                                                                                                  "mutations": {
                                                                                                                                                    "ORF1b": [
                                                                                                                                                      "Q1471X",
                                                                                                                                                      "*2696X"
                                                                                                                                                    ],
                                                                                                                                                    "ORF6": [
                                                                                                                                                      "L52X",
                                                                                                                                                      "*62X"
                                                                                                                                                    ],
                                                                                                                                                    "nuc": [
                                                                                                                                                      "A17879-",
                                                                                                                                                      "T27355-"
                                                                                                                                                    ]
                                                                                                                                                  }
                                                                                                                                                },
                                                                                                                                                "name": "Brazil/BA-55/2021",
                                                                                                                                                "node_attrs": {

                                                                                                                                                  "author": {
                                                                                                                                                    "author": "Stephane Tosta et al",
                                                                                                                                                    "value": "Stephane Tosta et al"
                                                                                                                                                  },
                                                                                                                                                  "clade_membership": {
                                                                                                                                                    "value": "20J/501Y.V3"
                                                                                                                                                  },
                                                                                                                                                  "country": {
                                                                                                                                                    "value": "Brazil"
                                                                                                                                                  },
                                                                                                                                                  "div": 35,
                                                                                                                                                  "division": {
                                                                                                                                                    "value": "Bahia"
                                                                                                                                                  },
                                                                                                                                                  "division_exposure": {
                                                                                                                                                    "value": "Bahia"
                                                                                                                                                  },
                                                                                                                                                  "gisaid_epi_isl": {
                                                                                                                                                    "value": "EPI_ISL_1067734"
                                                                                                                                                  },
                                                                                                                                                  "host": {
                                                                                                                                                    "value": "Human"
                                                                                                                                                  },
                                                                                                                                                  "custom_location": {
                                                                                                                                                    "confidence": {
                                                                                                                                                      "Brazil": 0.9999999999999999
                                                                                                                                                    },
                                                                                                                                                    "entropy": -9.99866855976916e-13,
                                                                                                                                                    "value": "Brazil"
                                                                                                                                                  },
                                                                                                                                                  "num_date": {
                                                                                                                                                    "confidence": [
                                                                                                                                                      2021.0616438356165,
                                                                                                                                                      2021.0616438356165
                                                                                                                                                    ],
                                                                                                                                                    "value": 2021.0616438356165
                                                                                                                                                  },
                                                                                                                                                  "originating_lab": {
                                                                                                                                                    "value": "Central Public Health Laboratory - LACEN -Bahia, Salvador, Brazil"
                                                                                                                                                  },
                                                                                                                                                  "pangolin_lineage": {
                                                                                                                                                    "value": "P.1"
                                                                                                                                                  },
                                                                                                                                                  "recency": {
                                                                                                                                                    "value": "One week ago"
                                                                                                                                                  },
                                                                                                                                                  "region": {
                                                                                                                                                    "value": "South America"
                                                                                                                                                  },
                                                                                                                                                  "region_exposure": {
                                                                                                                                                    "value": "South America"
                                                                                                                                                  },

                                                                                                                                                  "subclade_membership": {
                                                                                                                                                    "value": "20J/501Y.V3"
                                                                                                                                                  },
                                                                                                                                                  "submitting_lab": {
                                                                                                                                                    "value": "Central Public Health Laboratory - LACEN -Bahia, Salvador, Brazil"
                                                                                                                                                  },
                                                                                                                                                  "url": "https://www.gisaid.org"
                                                                                                                                                }
                                                                                                                                              },
                                                                                                                                              {
                                                                                                                                                "branch_attrs": {
                                                                                                                                                  "mutations": {}
                                                                                                                                                },
                                                                                                                                                "name": "Brazil/BA-54/2021",
                                                                                                                                                "node_attrs": {

                                                                                                                                                  "author": {
                                                                                                                                                    "author": "Stephane Tosta et al",
                                                                                                                                                    "value": "Stephane Tosta et al"
                                                                                                                                                  },
                                                                                                                                                  "clade_membership": {
                                                                                                                                                    "value": "20J/501Y.V3"
                                                                                                                                                  },
                                                                                                                                                  "country": {
                                                                                                                                                    "value": "Brazil"
                                                                                                                                                  },
                                                                                                                                                  "div": 35,
                                                                                                                                                  "division": {
                                                                                                                                                    "value": "Bahia"
                                                                                                                                                  },
                                                                                                                                                  "division_exposure": {
                                                                                                                                                    "value": "Bahia"
                                                                                                                                                  },
                                                                                                                                                  "gisaid_epi_isl": {
                                                                                                                                                    "value": "EPI_ISL_1067729"
                                                                                                                                                  },
                                                                                                                                                  "host": {
                                                                                                                                                    "value": "Human"
                                                                                                                                                  },
                                                                                                                                                  "custom_location": {
                                                                                                                                                    "confidence": {
                                                                                                                                                      "Brazil": 0.9999999999999999
                                                                                                                                                    },
                                                                                                                                                    "entropy": -9.99866855976916e-13,
                                                                                                                                                    "value": "Brazil"
                                                                                                                                                  },
                                                                                                                                                  "num_date": {
                                                                                                                                                    "confidence": [
                                                                                                                                                      2021.0616438356165,
                                                                                                                                                      2021.0616438356165
                                                                                                                                                    ],
                                                                                                                                                    "value": 2021.0616438356165
                                                                                                                                                  },
                                                                                                                                                  "originating_lab": {
                                                                                                                                                    "value": "Central Public Health Laboratory - LACEN -Bahia, Salvador, Brazil"
                                                                                                                                                  },
                                                                                                                                                  "pangolin_lineage": {
                                                                                                                                                    "value": "P.1"
                                                                                                                                                  },
                                                                                                                                                  "recency": {
                                                                                                                                                    "value": "One week ago"
                                                                                                                                                  },
                                                                                                                                                  "region": {
                                                                                                                                                    "value": "South America"
                                                                                                                                                  },
                                                                                                                                                  "region_exposure": {
                                                                                                                                                    "value": "South America"
                                                                                                                                                  },

                                                                                                                                                  "subclade_membership": {
                                                                                                                                                    "value": "20J/501Y.V3"
                                                                                                                                                  },
                                                                                                                                                  "submitting_lab": {
                                                                                                                                                    "value": "Central Public Health Laboratory - LACEN -Bahia, Salvador, Brazil"
                                                                                                                                                  },
                                                                                                                                                  "url": "https://www.gisaid.org"
                                                                                                                                                }
                                                                                                                                              }
                                                                                                                                            ],
                                                                                                                                            "name": "NODE_0003856",
                                                                                                                                            "node_attrs": {
                                                                                                                                              "clade_membership": {
                                                                                                                                                "value": "20J/501Y.V3"
                                                                                                                                              },
                                                                                                                                              "div": 35,
                                                                                                                                              "custom_location": {
                                                                                                                                                "confidence": {
                                                                                                                                                  "Brazil": 0.9991132522607644
                                                                                                                                                },
                                                                                                                                                "entropy": 0.007506106683947703,
                                                                                                                                                "value": "Brazil"
                                                                                                                                              },
                                                                                                                                              "num_date": {
                                                                                                                                                "confidence": [
                                                                                                                                                  2021.0151629961124,
                                                                                                                                                  2021.0616438356165
                                                                                                                                                ],
                                                                                                                                                "value": 2021.0616438356165
                                                                                                                                              },
                                                                                                                                              "subclade_membership": {
                                                                                                                                                "value": "20J/501Y.V3"
                                                                                                                                              }
                                                                                                                                            }
                                                                                                                                          }
                                                                                                                                        ],
                                                                                                                                        "name": "NODE_0001863",
                                                                                                                                        "node_attrs": {
                                                                                                                                          "clade_membership": {
                                                                                                                                            "value": "20J/501Y.V3"
                                                                                                                                          },
                                                                                                                                          "div": 35,
                                                                                                                                          "custom_location": {
                                                                                                                                            "confidence": {
                                                                                                                                              "Brazil": 0.9999933927259798
                                                                                                                                            },
                                                                                                                                            "entropy": 8.650537671555091e-05,
                                                                                                                                            "value": "Brazil"
                                                                                                                                          },
                                                                                                                                          "num_date": {
                                                                                                                                            "confidence": [
                                                                                                                                              2020.969057672714,
                                                                                                                                              2021.0298609263666
                                                                                                                                            ],
                                                                                                                                            "value": 2021.0095809130867
                                                                                                                                          },
                                                                                                                                          "subclade_membership": {
                                                                                                                                            "value": "20J/501Y.V3"
                                                                                                                                          }
                                                                                                                                        }
                                                                                                                                      }
                                                                                                                                    ],
                                                                                                                                    "name": "NODE_0001859",
                                                                                                                                    "node_attrs": {
                                                                                                                                      "clade_membership": {
                                                                                                                                        "value": "20J/501Y.V3"
                                                                                                                                      },
                                                                                                                                      "div": 34,
                                                                                                                                      "custom_location": {
                                                                                                                                        "confidence": {
                                                                                                                                          "Brazil": 0.9999926569899171
                                                                                                                                        },
                                                                                                                                        "entropy": 9.530814638601144e-05,
                                                                                                                                        "value": "Brazil"
                                                                                                                                      },
                                                                                                                                      "num_date": {
                                                                                                                                        "confidence": [
                                                                                                                                          2020.9509421770013,
                                                                                                                                          2021.0085401397655
                                                                                                                                        ],
                                                                                                                                        "value": 2020.9899674255466
                                                                                                                                      },
                                                                                                                                      "subclade_membership": {
                                                                                                                                        "value": "20J/501Y.V3"
                                                                                                                                      }
                                                                                                                                    }
                                                                                                                                  }
                                                                                                                                ],
                                                                                                                                "name": "NODE_0003850",
                                                                                                                                "node_attrs": {
                                                                                                                                  "clade_membership": {
                                                                                                                                    "value": "20J/501Y.V3"
                                                                                                                                  },
                                                                                                                                  "div": 33,
                                                                                                                                  "custom_location": {
                                                                                                                                    "confidence": {
                                                                                                                                      "Brazil": 0.9989361000269615
                                                                                                                                    },
                                                                                                                                    "entropy": 0.008780781444784124,
                                                                                                                                    "value": "Brazil"
                                                                                                                                  },
                                                                                                                                  "num_date": {
                                                                                                                                    "confidence": [
                                                                                                                                      2020.9205419242408,
                                                                                                                                      2020.985421377409
                                                                                                                                    ],
                                                                                                                                    "value": 2020.9696923773465
                                                                                                                                  },
                                                                                                                                  "subclade_membership": {
                                                                                                                                    "value": "20J/501Y.V3"
                                                                                                                                  }
                                                                                                                                }
                                                                                                                              }
                                                                                                                            ],
                                                                                                                            "name": "NODE_0003849",
                                                                                                                            "node_attrs": {
                                                                                                                              "clade_membership": {
                                                                                                                                "value": "20J/501Y.V3"
                                                                                                                              },
                                                                                                                              "div": 33,
                                                                                                                              "custom_location": {
                                                                                                                                "confidence": {
                                                                                                                                  "Brazil": 0.9989360530259047
                                                                                                                                },
                                                                                                                                "entropy": 0.008781105330941865,
                                                                                                                                "value": "Brazil"
                                                                                                                              },
                                                                                                                              "num_date": {
                                                                                                                                "confidence": [
                                                                                                                                  2020.9192761039287,
                                                                                                                                  2020.9818832753815
                                                                                                                                ],
                                                                                                                                "value": 2020.9616494358634
                                                                                                                              },
                                                                                                                              "subclade_membership": {
                                                                                                                                "value": "20J/501Y.V3"
                                                                                                                              }
                                                                                                                            }
                                                                                                                          }
                                                                                                                        ],
                                                                                                                        "name": "NODE_0003845",
                                                                                                                        "node_attrs": {
                                                                                                                          "clade_membership": {
                                                                                                                            "value": "20J/501Y.V3"
                                                                                                                          },
                                                                                                                          "div": 33,
                                                                                                                          "custom_location": {
                                                                                                                            "confidence": {
                                                                                                                              "Brazil": 0.9989359690630957
                                                                                                                            },
                                                                                                                            "entropy": 0.00878169168551443,
                                                                                                                            "value": "Brazil"
                                                                                                                          },
                                                                                                                          "num_date": {
                                                                                                                            "confidence": [
                                                                                                                              2020.9164370748229,
                                                                                                                              2020.9803697514665
                                                                                                                            ],
                                                                                                                            "value": 2020.9542522305192
                                                                                                                          },
                                                                                                                          "subclade_membership": {
                                                                                                                            "value": "20J/501Y.V3"
                                                                                                                          }
                                                                                                                        }
                                                                                                                      }
                                                                                                                    ],
                                                                                                                    "name": "NODE_0003844",
                                                                                                                    "node_attrs": {
                                                                                                                      "clade_membership": {
                                                                                                                        "value": "20J/501Y.V3"
                                                                                                                      },
                                                                                                                      "div": 33,
                                                                                                                      "custom_location": {
                                                                                                                        "confidence": {
                                                                                                                          "Brazil": 0.9989351064696889
                                                                                                                        },
                                                                                                                        "entropy": 0.008787728704587739,
                                                                                                                        "value": "Brazil"
                                                                                                                      },
                                                                                                                      "num_date": {
                                                                                                                        "confidence": [
                                                                                                                          2020.910032023864,
                                                                                                                          2020.9798050566756
                                                                                                                        ],
                                                                                                                        "value": 2020.943839911782
                                                                                                                      },
                                                                                                                      "subclade_membership": {
                                                                                                                        "value": "20J/501Y.V3"
                                                                                                                      }
                                                                                                                    }
                                                                                                                  }
                                                                                                                ],
                                                                                                                "name": "NODE_0003843",
                                                                                                                "node_attrs": {
                                                                                                                  "clade_membership": {
                                                                                                                    "value": "20J/501Y.V3"
                                                                                                                  },
                                                                                                                  "div": 33,
                                                                                                                  "custom_location": {
                                                                                                                    "confidence": {
                                                                                                                      "Brazil": 0.998925766972838
                                                                                                                    },
                                                                                                                    "entropy": 0.008853315526579645,
                                                                                                                    "value": "Brazil"
                                                                                                                  },
                                                                                                                  "num_date": {
                                                                                                                    "confidence": [
                                                                                                                      2020.897873260863,
                                                                                                                      2020.9773321304842
                                                                                                                    ],
                                                                                                                    "value": 2020.9327964657457
                                                                                                                  },
                                                                                                                  "subclade_membership": {
                                                                                                                    "value": "20J/501Y.V3"
                                                                                                                  }
                                                                                                                }
                                                                                                              }
                                                                                                            ],
                                                                                                            "name": "NODE_0003840",
                                                                                                            "node_attrs": {
                                                                                                              "clade_membership": {
                                                                                                                "value": "20J/501Y.V3"
                                                                                                              },
                                                                                                              "div": 33,
                                                                                                              "custom_location": {
                                                                                                                "confidence": {
                                                                                                                  "Brazil": 0.9988230102175621,
                                                                                                                  "Rio Grande do Sul": 0.0010456279926758165
                                                                                                                },
                                                                                                                "entropy": 0.009576147926860741,
                                                                                                                "value": "Brazil"
                                                                                                              },
                                                                                                              "num_date": {
                                                                                                                "confidence": [
                                                                                                                  2020.8681314041708,
                                                                                                                  2020.9813531656882
                                                                                                                ],
                                                                                                                "value": 2020.8984281218943
                                                                                                              },
                                                                                                              "subclade_membership": {
                                                                                                                "value": "20J/501Y.V3"
                                                                                                              }
                                                                                                            }
                                                                                                          },
                                                                                                          {
                                                                                                            "branch_attrs": {
                                                                                                              "mutations": {}
                                                                                                            },
                                                                                                            "children": [
                                                                                                              {
                                                                                                                "branch_attrs": {
                                                                                                                  "mutations": {}
                                                                                                                },
                                                                                                                "children": [
                                                                                                                  {
                                                                                                                    "branch_attrs": {
                                                                                                                      "labels": {
                                                                                                                        "aa": "ORF1a: Q501K"
                                                                                                                      },
                                                                                                                      "mutations": {
                                                                                                                        "ORF1a": [
                                                                                                                          "Q501K"
                                                                                                                        ],
                                                                                                                        "nuc": [
                                                                                                                          "C1766A",
                                                                                                                          "C12676T"
                                                                                                                        ]
                                                                                                                      }
                                                                                                                    },
                                                                                                                    "name": "Brazil/AM-1037/2021",
                                                                                                                    "node_attrs": {

                                                                                                                      "author": {
                                                                                                                        "author": "Claudio Tavares Sacchi et al",
                                                                                                                        "value": "Claudio Tavares Sacchi et al"
                                                                                                                      },
                                                                                                                      "clade_membership": {
                                                                                                                        "value": "20J/501Y.V3"
                                                                                                                      },
                                                                                                                      "country": {
                                                                                                                        "value": "Brazil"
                                                                                                                      },
                                                                                                                      "div": 35,
                                                                                                                      "division": {
                                                                                                                        "value": "Amazonas BR"
                                                                                                                      },
                                                                                                                      "division_exposure": {
                                                                                                                        "value": "Amazonas BR"
                                                                                                                      },
                                                                                                                      "gisaid_epi_isl": {
                                                                                                                        "value": "EPI_ISL_906077"
                                                                                                                      },
                                                                                                                      "host": {
                                                                                                                        "value": "Human"
                                                                                                                      },
                                                                                                                      "custom_location": {
                                                                                                                        "confidence": {
                                                                                                                          "Brazil": 1.0
                                                                                                                        },
                                                                                                                        "entropy": -1.000088900581841e-12,
                                                                                                                        "value": "Brazil"
                                                                                                                      },
                                                                                                                      "location": {
                                                                                                                        "value": "Manaus"
                                                                                                                      },
                                                                                                                      "num_date": {
                                                                                                                        "confidence": [
                                                                                                                          2021.0506849315068,
                                                                                                                          2021.0506849315068
                                                                                                                        ],
                                                                                                                        "value": 2021.0506849315068
                                                                                                                      },
                                                                                                                      "originating_lab": {
                                                                                                                        "value": "Hospital Sao Luiz Sao Caetano"
                                                                                                                      },
                                                                                                                      "pangolin_lineage": {
                                                                                                                        "value": "P.1"
                                                                                                                      },
                                                                                                                      "recency": {
                                                                                                                        "value": "Older"
                                                                                                                      },
                                                                                                                      "region": {
                                                                                                                        "value": "South America"
                                                                                                                      },
                                                                                                                      "region_exposure": {
                                                                                                                        "value": "South America"
                                                                                                                      },

                                                                                                                      "subclade_membership": {
                                                                                                                        "value": "20J/501Y.V3"
                                                                                                                      },
                                                                                                                      "submitting_lab": {
                                                                                                                        "value": "Instituto Adolfo Lutz, Interdiciplinary Procedures Center, Strategic Laboratory"
                                                                                                                      },
                                                                                                                      "url": "https://www.gisaid.org"
                                                                                                                    }
                                                                                                                  },
                                                                                                                  {
                                                                                                                    "branch_attrs": {
                                                                                                                      "mutations": {}
                                                                                                                    },
                                                                                                                    "children": [
                                                                                                                      {
                                                                                                                        "branch_attrs": {
                                                                                                                          "mutations": {}
                                                                                                                        },
                                                                                                                        "children": [
                                                                                                                          {
                                                                                                                            "branch_attrs": {
                                                                                                                              "mutations": {}
                                                                                                                            },
                                                                                                                            "children": [
                                                                                                                              {
                                                                                                                                "branch_attrs": {
                                                                                                                                  "mutations": {}
                                                                                                                                },
                                                                                                                                "children": [
                                                                                                                                  {
                                                                                                                                    "branch_attrs": {
                                                                                                                                      "mutations": {
                                                                                                                                        "nuc": [
                                                                                                                                          "T19668C"
                                                                                                                                        ]
                                                                                                                                      }
                                                                                                                                    },
                                                                                                                                    "name": "Brazil/AM-IEC-177310/2020",
                                                                                                                                    "node_attrs": {

                                                                                                                                      "author": {
                                                                                                                                        "author": "Santos et al",
                                                                                                                                        "value": "Santos et al A"
                                                                                                                                      },
                                                                                                                                      "clade_membership": {
                                                                                                                                        "value": "20J/501Y.V3"
                                                                                                                                      },
                                                                                                                                      "country": {
                                                                                                                                        "value": "Brazil"
                                                                                                                                      },
                                                                                                                                      "div": 34,
                                                                                                                                      "division": {
                                                                                                                                        "value": "Amazonas BR"
                                                                                                                                      },
                                                                                                                                      "division_exposure": {
                                                                                                                                        "value": "Amazonas BR"
                                                                                                                                      },
                                                                                                                                      "gisaid_epi_isl": {
                                                                                                                                        "value": "EPI_ISL_918505"
                                                                                                                                      },
                                                                                                                                      "host": {
                                                                                                                                        "value": "Human"
                                                                                                                                      },
                                                                                                                                      "custom_location": {
                                                                                                                                        "confidence": {
                                                                                                                                          "Brazil": 1.0
                                                                                                                                        },
                                                                                                                                        "entropy": -1.000088900581841e-12,
                                                                                                                                        "value": "Brazil"
                                                                                                                                      },
                                                                                                                                      "num_date": {
                                                                                                                                        "confidence": [
                                                                                                                                          2020.9959016393443,
                                                                                                                                          2020.9959016393443
                                                                                                                                        ],
                                                                                                                                        "value": 2020.9959016393443
                                                                                                                                      },
                                                                                                                                      "originating_lab": {
                                                                                                                                        "value": "LACEN - Laborat\u00f3rio Central de Sa\u00fade P\u00fablica do Amazonas"
                                                                                                                                      },
                                                                                                                                      "pangolin_lineage": {
                                                                                                                                        "value": "P.1"
                                                                                                                                      },
                                                                                                                                      "recency": {
                                                                                                                                        "value": "One month ago"
                                                                                                                                      },
                                                                                                                                      "region": {
                                                                                                                                        "value": "South America"
                                                                                                                                      },
                                                                                                                                      "region_exposure": {
                                                                                                                                        "value": "South America"
                                                                                                                                      },

                                                                                                                                      "subclade_membership": {
                                                                                                                                        "value": "20J/501Y.V3"
                                                                                                                                      },
                                                                                                                                      "submitting_lab": {
                                                                                                                                        "value": "\ufeffEvandro Chagas Institute"
                                                                                                                                      },
                                                                                                                                      "url": "https://www.gisaid.org"
                                                                                                                                    }
                                                                                                                                  },
                                                                                                                                  {
                                                                                                                                    "branch_attrs": {
                                                                                                                                      "labels": {
                                                                                                                                        "aa": "E: A41S"
                                                                                                                                      },
                                                                                                                                      "mutations": {
                                                                                                                                        "E": [
                                                                                                                                          "A41S"
                                                                                                                                        ],
                                                                                                                                        "nuc": [
                                                                                                                                          "G26365T"
                                                                                                                                        ]
                                                                                                                                      }
                                                                                                                                    },
                                                                                                                                    "name": "Brazil/AM-IEC-177294/2020",
                                                                                                                                    "node_attrs": {

                                                                                                                                      "author": {
                                                                                                                                        "author": "Santos et al",
                                                                                                                                        "value": "Santos et al A"
                                                                                                                                      },
                                                                                                                                      "clade_membership": {
                                                                                                                                        "value": "20J/501Y.V3"
                                                                                                                                      },
                                                                                                                                      "country": {
                                                                                                                                        "value": "Brazil"
                                                                                                                                      },
                                                                                                                                      "div": 34,
                                                                                                                                      "division": {
                                                                                                                                        "value": "Amazonas BR"
                                                                                                                                      },
                                                                                                                                      "division_exposure": {
                                                                                                                                        "value": "Amazonas BR"
                                                                                                                                      },
                                                                                                                                      "gisaid_epi_isl": {
                                                                                                                                        "value": "EPI_ISL_918503"
                                                                                                                                      },
                                                                                                                                      "host": {
                                                                                                                                        "value": "Human"
                                                                                                                                      },
                                                                                                                                      "custom_location": {
                                                                                                                                        "confidence": {
                                                                                                                                          "Brazil": 1.0
                                                                                                                                        },
                                                                                                                                        "entropy": -1.000088900581841e-12,
                                                                                                                                        "value": "Brazil"
                                                                                                                                      },
                                                                                                                                      "num_date": {
                                                                                                                                        "confidence": [
                                                                                                                                          2020.99043715847,
                                                                                                                                          2020.99043715847
                                                                                                                                        ],
                                                                                                                                        "value": 2020.99043715847
                                                                                                                                      },
                                                                                                                                      "originating_lab": {
                                                                                                                                        "value": "LACEN - Laborat\u00f3rio Central de Sa\u00fade P\u00fablica do Amazonas"
                                                                                                                                      },
                                                                                                                                      "pangolin_lineage": {
                                                                                                                                        "value": "P.1"
                                                                                                                                      },
                                                                                                                                      "recency": {
                                                                                                                                        "value": "One month ago"
                                                                                                                                      },
                                                                                                                                      "region": {
                                                                                                                                        "value": "South America"
                                                                                                                                      },
                                                                                                                                      "region_exposure": {
                                                                                                                                        "value": "South America"
                                                                                                                                      },

                                                                                                                                      "subclade_membership": {
                                                                                                                                        "value": "20J/501Y.V3"
                                                                                                                                      },
                                                                                                                                      "submitting_lab": {
                                                                                                                                        "value": "\ufeffEvandro Chagas Institute"
                                                                                                                                      },
                                                                                                                                      "url": "https://www.gisaid.org"
                                                                                                                                    }
                                                                                                                                  }
                                                                                                                                ],
                                                                                                                                "name": "NODE_0003865",
                                                                                                                                "node_attrs": {
                                                                                                                                  "clade_membership": {
                                                                                                                                    "value": "20J/501Y.V3"
                                                                                                                                  },
                                                                                                                                  "div": 33,
                                                                                                                                  "custom_location": {
                                                                                                                                    "confidence": {
                                                                                                                                      "Brazil": 0.999019654522055
                                                                                                                                    },
                                                                                                                                    "entropy": 0.008183374124331795,
                                                                                                                                    "value": "Brazil"
                                                                                                                                  },
                                                                                                                                  "num_date": {
                                                                                                                                    "confidence": [
                                                                                                                                      2020.9411151716617,
                                                                                                                                      2020.984382375323
                                                                                                                                    ],
                                                                                                                                    "value": 2020.9623465268915
                                                                                                                                  },
                                                                                                                                  "subclade_membership": {
                                                                                                                                    "value": "20J/501Y.V3"
                                                                                                                                  }
                                                                                                                                }
                                                                                                                              },
                                                                                                                              {
                                                                                                                                "branch_attrs": {
                                                                                                                                  "mutations": {}
                                                                                                                                },
                                                                                                                                "children": [
                                                                                                                                  {
                                                                                                                                    "branch_attrs": {
                                                                                                                                      "labels": {
                                                                                                                                        "aa": "S: S94P"
                                                                                                                                      },
                                                                                                                                      "mutations": {
                                                                                                                                        "S": [
                                                                                                                                          "S94P"
                                                                                                                                        ],
                                                                                                                                        "nuc": [
                                                                                                                                          "A12490T",
                                                                                                                                          "T21842C"
                                                                                                                                        ]
                                                                                                                                      }
                                                                                                                                    },
                                                                                                                                    "name": "Brazil/SP-1518/2021",
                                                                                                                                    "node_attrs": {
                                                                                                                                      "author": {
                                                                                                                                        "author": "Claudio Tavares Sacchi et al",
                                                                                                                                        "value": "Claudio Tavares Sacchi et al"
                                                                                                                                      },
                                                                                                                                      "clade_membership": {
                                                                                                                                        "value": "20J/501Y.V3"
                                                                                                                                      },
                                                                                                                                      "country": {
                                                                                                                                        "value": "Brazil"
                                                                                                                                      },
                                                                                                                                      "div": 35,
                                                                                                                                      "division": {
                                                                                                                                        "value": "S\u00e3o Paulo"
                                                                                                                                      },
                                                                                                                                      "division_exposure": {
                                                                                                                                        "value": "S\u00e3o Paulo"
                                                                                                                                      },
                                                                                                                                      "gisaid_epi_isl": {
                                                                                                                                        "value": "EPI_ISL_1086037"
                                                                                                                                      },
                                                                                                                                      "host": {
                                                                                                                                        "value": "Human"
                                                                                                                                      },
                                                                                                                                      "custom_location": {
                                                                                                                                        "confidence": {
                                                                                                                                          "Brazil": 1.0
                                                                                                                                        },
                                                                                                                                        "entropy": -1.000088900581841e-12,
                                                                                                                                        "value": "Brazil"
                                                                                                                                      },
                                                                                                                                      "location": {
                                                                                                                                        "value": "Araraquara"
                                                                                                                                      },
                                                                                                                                      "num_date": {
                                                                                                                                        "confidence": [
                                                                                                                                          2021.1082191780822,
                                                                                                                                          2021.1082191780822
                                                                                                                                        ],
                                                                                                                                        "value": 2021.1082191780822
                                                                                                                                      },
                                                                                                                                      "originating_lab": {
                                                                                                                                        "value": "Diagnosticos da America - DASA"
                                                                                                                                      },
                                                                                                                                      "pangolin_lineage": {
                                                                                                                                        "value": "P.1"
                                                                                                                                      },
                                                                                                                                      "recency": {
                                                                                                                                        "value": "3-7 days ago"
                                                                                                                                      },
                                                                                                                                      "region": {
                                                                                                                                        "value": "South America"
                                                                                                                                      },
                                                                                                                                      "region_exposure": {
                                                                                                                                        "value": "South America"
                                                                                                                                      },

                                                                                                                                      "subclade_membership": {
                                                                                                                                        "value": "20J/501Y.V3"
                                                                                                                                      },
                                                                                                                                      "submitting_lab": {
                                                                                                                                        "value": "Instituto Adolfo Lutz, Interdiciplinary Procedures Center, Strategic Laboratory"
                                                                                                                                      },
                                                                                                                                      "url": "https://www.gisaid.org"
                                                                                                                                    }
                                                                                                                                  },
                                                                                                                                  {
                                                                                                                                    "branch_attrs": {
                                                                                                                                      "labels": {
                                                                                                                                        "aa": "ORF1b: P218L"
                                                                                                                                      },
                                                                                                                                      "mutations": {
                                                                                                                                        "ORF1b": [
                                                                                                                                          "P218L"
                                                                                                                                        ],
                                                                                                                                        "nuc": [
                                                                                                                                          "C14120T"
                                                                                                                                        ]
                                                                                                                                      }
                                                                                                                                    },
                                                                                                                                    "children": [
                                                                                                                                      {
                                                                                                                                        "branch_attrs": {
                                                                                                                                          "labels": {
                                                                                                                                            "aa": "ORF1a: A555T"
                                                                                                                                          },
                                                                                                                                          "mutations": {
                                                                                                                                            "ORF1a": [
                                                                                                                                              "A555T"
                                                                                                                                            ],
                                                                                                                                            "nuc": [
                                                                                                                                              "G1928A",
                                                                                                                                              "C14676T"
                                                                                                                                            ]
                                                                                                                                          }
                                                                                                                                        },
                                                                                                                                        "name": "Brazil/AM-1036/2021",
                                                                                                                                        "node_attrs": {

                                                                                                                                          "author": {
                                                                                                                                            "author": "Claudio Tavares Sacchi et al",
                                                                                                                                            "value": "Claudio Tavares Sacchi et al"
                                                                                                                                          },
                                                                                                                                          "clade_membership": {
                                                                                                                                            "value": "20J/501Y.V3"
                                                                                                                                          },
                                                                                                                                          "country": {
                                                                                                                                            "value": "Brazil"
                                                                                                                                          },
                                                                                                                                          "div": 36,
                                                                                                                                          "division": {
                                                                                                                                            "value": "Amazonas BR"
                                                                                                                                          },
                                                                                                                                          "division_exposure": {
                                                                                                                                            "value": "Amazonas BR"
                                                                                                                                          },
                                                                                                                                          "gisaid_epi_isl": {
                                                                                                                                            "value": "EPI_ISL_906076"
                                                                                                                                          },
                                                                                                                                          "host": {
                                                                                                                                            "value": "Human"
                                                                                                                                          },
                                                                                                                                          "custom_location": {
                                                                                                                                            "confidence": {
                                                                                                                                              "Brazil": 0.9999999999999999
                                                                                                                                            },
                                                                                                                                            "entropy": -9.99866855976916e-13,
                                                                                                                                            "value": "Brazil"
                                                                                                                                          },
                                                                                                                                          "location": {
                                                                                                                                            "value": "Manaus"
                                                                                                                                          },
                                                                                                                                          "num_date": {
                                                                                                                                            "confidence": [
                                                                                                                                              2021.0506849315068,
                                                                                                                                              2021.0506849315068
                                                                                                                                            ],
                                                                                                                                            "value": 2021.0506849315068
                                                                                                                                          },
                                                                                                                                          "originating_lab": {
                                                                                                                                            "value": "Hospital Sao Luiz Sao Caetano"
                                                                                                                                          },
                                                                                                                                          "pangolin_lineage": {
                                                                                                                                            "value": "P.1"
                                                                                                                                          },
                                                                                                                                          "recency": {
                                                                                                                                            "value": "Older"
                                                                                                                                          },
                                                                                                                                          "region": {
                                                                                                                                            "value": "South America"
                                                                                                                                          },
                                                                                                                                          "region_exposure": {
                                                                                                                                            "value": "South America"
                                                                                                                                          },

                                                                                                                                          "subclade_membership": {
                                                                                                                                            "value": "20J/501Y.V3"
                                                                                                                                          },
                                                                                                                                          "submitting_lab": {
                                                                                                                                            "value": "Instituto Adolfo Lutz, Interdiciplinary Procedures Center, Strategic Laboratory"
                                                                                                                                          },
                                                                                                                                          "url": "https://www.gisaid.org"
                                                                                                                                        }
                                                                                                                                      },
                                                                                                                                      {
                                                                                                                                        "branch_attrs": {
                                                                                                                                          "mutations": {}
                                                                                                                                        },
                                                                                                                                        "children": [
                                                                                                                                          {
                                                                                                                                            "branch_attrs": {
                                                                                                                                              "mutations": {}
                                                                                                                                            },
                                                                                                                                            "name": "Brazil/AM-20143093FL/2020",
                                                                                                                                            "node_attrs": {

                                                                                                                                              "author": {
                                                                                                                                                "author": "Valdinete Nascimento et al",
                                                                                                                                                "value": "Valdinete Nascimento et al B"
                                                                                                                                              },
                                                                                                                                              "clade_membership": {
                                                                                                                                                "value": "20J/501Y.V3"
                                                                                                                                              },
                                                                                                                                              "country": {
                                                                                                                                                "value": "Brazil"
                                                                                                                                              },
                                                                                                                                              "div": 34,
                                                                                                                                              "division": {
                                                                                                                                                "value": "Amazonas BR"
                                                                                                                                              },
                                                                                                                                              "division_exposure": {
                                                                                                                                                "value": "Amazonas BR"
                                                                                                                                              },
                                                                                                                                              "gisaid_epi_isl": {
                                                                                                                                                "value": "EPI_ISL_1068111"
                                                                                                                                              },
                                                                                                                                              "host": {
                                                                                                                                                "value": "Human"
                                                                                                                                              },
                                                                                                                                              "custom_location": {
                                                                                                                                                "confidence": {
                                                                                                                                                  "Brazil": 1.0
                                                                                                                                                },
                                                                                                                                                "entropy": -1.000088900581841e-12,
                                                                                                                                                "value": "Brazil"
                                                                                                                                              },
                                                                                                                                              "location": {
                                                                                                                                                "value": "Manaus"
                                                                                                                                              },
                                                                                                                                              "num_date": {
                                                                                                                                                "confidence": [
                                                                                                                                                  2020.99043715847,
                                                                                                                                                  2020.99043715847
                                                                                                                                                ],
                                                                                                                                                "value": 2020.99043715847
                                                                                                                                              },
                                                                                                                                              "originating_lab": {
                                                                                                                                                "value": "Laboratorio de Ecologia de Doencas Transmissiveis na Amazonia, Instituto Leonidas e Maria Deane - Fiocruz Amazonia"
                                                                                                                                              },
                                                                                                                                              "pangolin_lineage": {
                                                                                                                                                "value": "P.1"
                                                                                                                                              },
                                                                                                                                              "recency": {
                                                                                                                                                "value": "One week ago"
                                                                                                                                              },
                                                                                                                                              "region": {
                                                                                                                                                "value": "South America"
                                                                                                                                              },
                                                                                                                                              "region_exposure": {
                                                                                                                                                "value": "South America"
                                                                                                                                              },

                                                                                                                                              "subclade_membership": {
                                                                                                                                                "value": "20J/501Y.V3"
                                                                                                                                              },
                                                                                                                                              "submitting_lab": {
                                                                                                                                                "value": "Laboratorio de Ecologia de Doencas Transmissiveis na Amazonia, Instituto Leonidas e Maria Deane - Fiocruz Amazonia"
                                                                                                                                              },
                                                                                                                                              "url": "https://www.gisaid.org"
                                                                                                                                            }
                                                                                                                                          },
                                                                                                                                          {
                                                                                                                                            "branch_attrs": {
                                                                                                                                              "mutations": {}
                                                                                                                                            },
                                                                                                                                            "name": "Brazil/AM-1073/2021",
                                                                                                                                            "node_attrs": {

                                                                                                                                              "author": {
                                                                                                                                                "author": "Claudio Tavares Sacchi et al",
                                                                                                                                                "value": "Claudio Tavares Sacchi et al"
                                                                                                                                              },
                                                                                                                                              "clade_membership": {
                                                                                                                                                "value": "20J/501Y.V3"
                                                                                                                                              },
                                                                                                                                              "country": {
                                                                                                                                                "value": "Brazil"
                                                                                                                                              },
                                                                                                                                              "div": 34,
                                                                                                                                              "division": {
                                                                                                                                                "value": "Amazonas BR"
                                                                                                                                              },
                                                                                                                                              "division_exposure": {
                                                                                                                                                "value": "Amazonas BR"
                                                                                                                                              },
                                                                                                                                              "gisaid_epi_isl": {
                                                                                                                                                "value": "EPI_ISL_940626"
                                                                                                                                              },
                                                                                                                                              "host": {
                                                                                                                                                "value": "Human"
                                                                                                                                              },
                                                                                                                                              "custom_location": {
                                                                                                                                                "confidence": {
                                                                                                                                                  "Brazil": 1.0
                                                                                                                                                },
                                                                                                                                                "entropy": -1.000088900581841e-12,
                                                                                                                                                "value": "Brazil"
                                                                                                                                              },
                                                                                                                                              "location": {
                                                                                                                                                "value": "Manaus"
                                                                                                                                              },
                                                                                                                                              "num_date": {
                                                                                                                                                "confidence": [
                                                                                                                                                  2021.0561643835617,
                                                                                                                                                  2021.0561643835617
                                                                                                                                                ],
                                                                                                                                                "value": 2021.0561643835617
                                                                                                                                              },
                                                                                                                                              "originating_lab": {
                                                                                                                                                "value": "Hospital Central Sao Caetano do Sul"
                                                                                                                                              },
                                                                                                                                              "pangolin_lineage": {
                                                                                                                                                "value": "P.1"
                                                                                                                                              },
                                                                                                                                              "recency": {
                                                                                                                                                "value": "One month ago"
                                                                                                                                              },
                                                                                                                                              "region": {
                                                                                                                                                "value": "South America"
                                                                                                                                              },
                                                                                                                                              "region_exposure": {
                                                                                                                                                "value": "South America"
                                                                                                                                              },

                                                                                                                                              "subclade_membership": {
                                                                                                                                                "value": "20J/501Y.V3"
                                                                                                                                              },
                                                                                                                                              "submitting_lab": {
                                                                                                                                                "value": "Instituto Adolfo Lutz, Interdiciplinary Procedures Center, Strategic Laboratory"
                                                                                                                                              },
                                                                                                                                              "url": "https://www.gisaid.org"
                                                                                                                                            }
                                                                                                                                          }
                                                                                                                                        ],
                                                                                                                                        "name": "NODE_0003783",
                                                                                                                                        "node_attrs": {
                                                                                                                                          "clade_membership": {
                                                                                                                                            "value": "20J/501Y.V3"
                                                                                                                                          },
                                                                                                                                          "div": 34,
                                                                                                                                          "custom_location": {
                                                                                                                                            "confidence": {
                                                                                                                                              "Brazil": 0.9990290770834956
                                                                                                                                            },
                                                                                                                                            "entropy": 0.008116287556306534,
                                                                                                                                            "value": "Brazil"
                                                                                                                                          },
                                                                                                                                          "num_date": {
                                                                                                                                            "confidence": [
                                                                                                                                              2020.9740628242541,
                                                                                                                                              2020.99043715847
                                                                                                                                            ],
                                                                                                                                            "value": 2020.99043715847
                                                                                                                                          },
                                                                                                                                          "subclade_membership": {
                                                                                                                                            "value": "20J/501Y.V3"
                                                                                                                                          }
                                                                                                                                        }
                                                                                                                                      }
                                                                                                                                    ],
                                                                                                                                    "name": "NODE_0001836",
                                                                                                                                    "node_attrs": {
                                                                                                                                      "clade_membership": {
                                                                                                                                        "value": "20J/501Y.V3"
                                                                                                                                      },
                                                                                                                                      "div": 34,
                                                                                                                                      "custom_location": {
                                                                                                                                        "confidence": {
                                                                                                                                          "Brazil": 0.9989436250060417
                                                                                                                                        },
                                                                                                                                        "entropy": 0.008727805998989363,
                                                                                                                                        "value": "Brazil"
                                                                                                                                      },
                                                                                                                                      "num_date": {
                                                                                                                                        "confidence": [
                                                                                                                                          2020.960693091573,
                                                                                                                                          2020.988122604081
                                                                                                                                        ],
                                                                                                                                        "value": 2020.9792002619947
                                                                                                                                      },
                                                                                                                                      "subclade_membership": {
                                                                                                                                        "value": "20J/501Y.V3"
                                                                                                                                      }
                                                                                                                                    }
                                                                                                                                  }
                                                                                                                                ],
                                                                                                                                "name": "NODE_0003869",
                                                                                                                                "node_attrs": {
                                                                                                                                  "clade_membership": {
                                                                                                                                    "value": "20J/501Y.V3"
                                                                                                                                  },
                                                                                                                                  "div": 33,
                                                                                                                                  "custom_location": {
                                                                                                                                    "confidence": {
                                                                                                                                      "Brazil": 0.9989272423963852
                                                                                                                                    },
                                                                                                                                    "entropy": 0.008842999336446679,
                                                                                                                                    "value": "Brazil"
                                                                                                                                  },
                                                                                                                                  "num_date": {
                                                                                                                                    "confidence": [
                                                                                                                                      2020.938283547572,
                                                                                                                                      2020.9806785259545
                                                                                                                                    ],
                                                                                                                                    "value": 2020.959781208613
                                                                                                                                  },
                                                                                                                                  "subclade_membership": {
                                                                                                                                    "value": "20J/501Y.V3"
                                                                                                                                  }
                                                                                                                                }
                                                                                                                              }
                                                                                                                            ],
                                                                                                                            "name": "NODE_0003864",
                                                                                                                            "node_attrs": {
                                                                                                                              "clade_membership": {
                                                                                                                                "value": "20J/501Y.V3"
                                                                                                                              },
                                                                                                                              "div": 33,
                                                                                                                              "custom_location": {
                                                                                                                                "confidence": {
                                                                                                                                  "Brazil": 0.998830564646171,
                                                                                                                                  "Rio Grande do Sul": 0.0010382944486730333
                                                                                                                                },
                                                                                                                                "entropy": 0.009523768835648856,
                                                                                                                                "value": "Brazil"
                                                                                                                              },
                                                                                                                              "num_date": {
                                                                                                                                "confidence": [
                                                                                                                                  2020.9221392248344,
                                                                                                                                  2020.9741726830364
                                                                                                                                ],
                                                                                                                                "value": 2020.9442753706492
                                                                                                                              },
                                                                                                                              "subclade_membership": {
                                                                                                                                "value": "20J/501Y.V3"
                                                                                                                              }
                                                                                                                            }
                                                                                                                          },
                                                                                                                          {
                                                                                                                            "branch_attrs": {
                                                                                                                              "mutations": {}
                                                                                                                            },
                                                                                                                            "children": [
                                                                                                                              {
                                                                                                                                "branch_attrs": {
                                                                                                                                  "mutations": {}
                                                                                                                                },
                                                                                                                                "children": [
                                                                                                                                  {
                                                                                                                                    "branch_attrs": {
                                                                                                                                      "mutations": {}
                                                                                                                                    },
                                                                                                                                    "children": [
                                                                                                                                      {
                                                                                                                                        "branch_attrs": {
                                                                                                                                          "labels": {
                                                                                                                                            "aa": "ORF6: T21I"
                                                                                                                                          },
                                                                                                                                          "mutations": {
                                                                                                                                            "ORF6": [
                                                                                                                                              "T21I"
                                                                                                                                            ],
                                                                                                                                            "nuc": [
                                                                                                                                              "C27263T"
                                                                                                                                            ]
                                                                                                                                          }
                                                                                                                                        },
                                                                                                                                        "name": "Brazil/GO-1209/2021",
                                                                                                                                        "node_attrs": {

                                                                                                                                          "author": {
                                                                                                                                            "author": "Claudio Tavares Sacchi et al",
                                                                                                                                            "value": "Claudio Tavares Sacchi et al"
                                                                                                                                          },
                                                                                                                                          "clade_membership": {
                                                                                                                                            "value": "20J/501Y.V3"
                                                                                                                                          },
                                                                                                                                          "country": {
                                                                                                                                            "value": "Brazil"
                                                                                                                                          },
                                                                                                                                          "div": 34,
                                                                                                                                          "division": {
                                                                                                                                            "value": "Amazonas BR"
                                                                                                                                          },
                                                                                                                                          "division_exposure": {
                                                                                                                                            "value": "Amazonas BR"
                                                                                                                                          },
                                                                                                                                          "gisaid_epi_isl": {
                                                                                                                                            "value": "EPI_ISL_985316"
                                                                                                                                          },
                                                                                                                                          "host": {
                                                                                                                                            "value": "Human"
                                                                                                                                          },
                                                                                                                                          "custom_location": {
                                                                                                                                            "confidence": {
                                                                                                                                              "Brazil": 1.0
                                                                                                                                            },
                                                                                                                                            "entropy": -1.000088900581841e-12,
                                                                                                                                            "value": "Brazil"
                                                                                                                                          },
                                                                                                                                          "location": {
                                                                                                                                            "value": "Manaus"
                                                                                                                                          },
                                                                                                                                          "num_date": {
                                                                                                                                            "confidence": [
                                                                                                                                              2021.0506849315068,
                                                                                                                                              2021.0506849315068
                                                                                                                                            ],
                                                                                                                                            "value": 2021.0506849315068
                                                                                                                                          },
                                                                                                                                          "originating_lab": {
                                                                                                                                            "value": "LACEN do Estado de Goias"
                                                                                                                                          },
                                                                                                                                          "pangolin_lineage": {
                                                                                                                                            "value": "P.1"
                                                                                                                                          },
                                                                                                                                          "recency": {
                                                                                                                                            "value": "One month ago"
                                                                                                                                          },
                                                                                                                                          "region": {
                                                                                                                                            "value": "South America"
                                                                                                                                          },
```
