## Supplementary Data 2 for "Emergence of the novel SARS-CoV-2 lineage P.4.1 and massive spread of P.2 in South Brazil": ncov_CVL_RS_South_America_14Abr2021.json (part 56 of 64)

```
                                                                                                                                                                    "value": "Brazil"
                                                                                                                                                                  },
                                                                                                                                                                  "num_date": {
                                                                                                                                                                    "confidence": [
                                                                                                                                                                      2020.971155789611,
                                                                                                                                                                      2020.9995462160812
                                                                                                                                                                    ],
                                                                                                                                                                    "value": 2020.987682354416
                                                                                                                                                                  },
                                                                                                                                                                  "subclade_membership": {
                                                                                                                                                                    "value": "20J/501Y.V3"
                                                                                                                                                                  }
                                                                                                                                                                }
                                                                                                                                                              }
                                                                                                                                                            ],
                                                                                                                                                            "name": "NODE_0003962",
                                                                                                                                                            "node_attrs": {
                                                                                                                                                              "clade_membership": {
                                                                                                                                                                "value": "20J/501Y.V3"
                                                                                                                                                              },
                                                                                                                                                              "div": 33,
                                                                                                                                                              "custom_location": {
                                                                                                                                                                "confidence": {
                                                                                                                                                                  "Brazil": 0.9989350177205054
                                                                                                                                                                },
                                                                                                                                                                "entropy": 0.008788348551891244,
                                                                                                                                                                "value": "Brazil"
                                                                                                                                                              },
                                                                                                                                                              "num_date": {
                                                                                                                                                                "confidence": [
                                                                                                                                                                  2020.9607515920275,
                                                                                                                                                                  2020.99043715847
                                                                                                                                                                ],
                                                                                                                                                                "value": 2020.9782209223151
                                                                                                                                                              },
                                                                                                                                                              "subclade_membership": {
                                                                                                                                                                "value": "20J/501Y.V3"
                                                                                                                                                              }
                                                                                                                                                            }
                                                                                                                                                          }
                                                                                                                                                        ],
                                                                                                                                                        "name": "NODE_0003961",
                                                                                                                                                        "node_attrs": {
                                                                                                                                                          "clade_membership": {
                                                                                                                                                            "value": "20J/501Y.V3"
                                                                                                                                                          },
                                                                                                                                                          "div": 33,
                                                                                                                                                          "custom_location": {
                                                                                                                                                            "confidence": {
                                                                                                                                                              "Brazil": 0.9989247414505174
                                                                                                                                                            },
                                                                                                                                                            "entropy": 0.00886047918449576,
                                                                                                                                                            "value": "Brazil"
                                                                                                                                                          },
                                                                                                                                                          "num_date": {
                                                                                                                                                            "confidence": [
                                                                                                                                                              2020.9528714203084,
                                                                                                                                                              2020.9871042269478
                                                                                                                                                            ],
                                                                                                                                                            "value": 2020.9702808227448
                                                                                                                                                          },
                                                                                                                                                          "subclade_membership": {
                                                                                                                                                            "value": "20J/501Y.V3"
                                                                                                                                                          }
                                                                                                                                                        }
                                                                                                                                                      },
                                                                                                                                                      {
                                                                                                                                                        "branch_attrs": {
                                                                                                                                                          "mutations": {}
                                                                                                                                                        },
                                                                                                                                                        "children": [
                                                                                                                                                          {
                                                                                                                                                            "branch_attrs": {
                                                                                                                                                              "mutations": {}
                                                                                                                                                            },
                                                                                                                                                            "children": [
                                                                                                                                                              {
                                                                                                                                                                "branch_attrs": {
                                                                                                                                                                  "mutations": {}
                                                                                                                                                                },
                                                                                                                                                                "name": "Brazil/SP-1728/2021",
                                                                                                                                                                "node_attrs": {

                                                                                                                                                                  "author": {
                                                                                                                                                                    "author": "Claudio Tavares Sacchi et al",
                                                                                                                                                                    "value": "Claudio Tavares Sacchi et al"
                                                                                                                                                                  },
                                                                                                                                                                  "clade_membership": {
                                                                                                                                                                    "value": "20J/501Y.V3"
                                                                                                                                                                  },
                                                                                                                                                                  "country": {
                                                                                                                                                                    "value": "Brazil"
                                                                                                                                                                  },
                                                                                                                                                                  "div": 33,
                                                                                                                                                                  "division": {
                                                                                                                                                                    "value": "S\u00e3o Paulo"
                                                                                                                                                                  },
                                                                                                                                                                  "division_exposure": {
                                                                                                                                                                    "value": "S\u00e3o Paulo"
                                                                                                                                                                  },
                                                                                                                                                                  "gisaid_epi_isl": {
                                                                                                                                                                    "value": "EPI_ISL_1086044"
                                                                                                                                                                  },
                                                                                                                                                                  "host": {
                                                                                                                                                                    "value": "Human"
                                                                                                                                                                  },
                                                                                                                                                                  "custom_location": {
                                                                                                                                                                    "confidence": {
                                                                                                                                                                      "Brazil": 1.0
                                                                                                                                                                    },
                                                                                                                                                                    "entropy": -1.000088900581841e-12,
                                                                                                                                                                    "value": "Brazil"
                                                                                                                                                                  },
                                                                                                                                                                  "location": {
                                                                                                                                                                    "value": "Lencois Paulista"
                                                                                                                                                                  },
                                                                                                                                                                  "num_date": {
                                                                                                                                                                    "confidence": [
                                                                                                                                                                      2021.1054794520549,
                                                                                                                                                                      2021.1054794520549
                                                                                                                                                                    ],
                                                                                                                                                                    "value": 2021.1054794520549
                                                                                                                                                                  },
                                                                                                                                                                  "originating_lab": {
                                                                                                                                                                    "value": "IAL Regional de Bauru"
                                                                                                                                                                  },
                                                                                                                                                                  "pangolin_lineage": {
                                                                                                                                                                    "value": "P.1"
                                                                                                                                                                  },
                                                                                                                                                                  "recency": {
                                                                                                                                                                    "value": "3-7 days ago"
                                                                                                                                                                  },
                                                                                                                                                                  "region": {
                                                                                                                                                                    "value": "South America"
                                                                                                                                                                  },
                                                                                                                                                                  "region_exposure": {
                                                                                                                                                                    "value": "South America"
                                                                                                                                                                  },

                                                                                                                                                                  "subclade_membership": {
                                                                                                                                                                    "value": "20J/501Y.V3"
                                                                                                                                                                  },
                                                                                                                                                                  "submitting_lab": {
                                                                                                                                                                    "value": "Instituto Adolfo Lutz, Interdiciplinary Procedures Center, Strategic Laboratory"
                                                                                                                                                                  },
                                                                                                                                                                  "url": "https://www.gisaid.org"
                                                                                                                                                                }
                                                                                                                                                              },
                                                                                                                                                              {
                                                                                                                                                                "branch_attrs": {
                                                                                                                                                                  "mutations": {}
                                                                                                                                                                },
                                                                                                                                                                "children": [
                                                                                                                                                                  {
                                                                                                                                                                    "branch_attrs": {
                                                                                                                                                                      "mutations": {}
                                                                                                                                                                    },
                                                                                                                                                                    "name": "Brazil/PA-IEC-177366/2021",
                                                                                                                                                                    "node_attrs": {

                                                                                                                                                                      "author": {
                                                                                                                                                                        "author": "Santos et al",
                                                                                                                                                                        "value": "Santos et al A"
                                                                                                                                                                      },
                                                                                                                                                                      "clade_membership": {
                                                                                                                                                                        "value": "20J/501Y.V3"
                                                                                                                                                                      },
                                                                                                                                                                      "country": {
                                                                                                                                                                        "value": "Brazil"
                                                                                                                                                                      },
                                                                                                                                                                      "div": 33,
                                                                                                                                                                      "division": {
                                                                                                                                                                        "value": "Para"
                                                                                                                                                                      },
                                                                                                                                                                      "division_exposure": {
                                                                                                                                                                        "value": "Para"
                                                                                                                                                                      },
                                                                                                                                                                      "gisaid_epi_isl": {
                                                                                                                                                                        "value": "EPI_ISL_904121"
                                                                                                                                                                      },
                                                                                                                                                                      "host": {
                                                                                                                                                                        "value": "Human"
                                                                                                                                                                      },
                                                                                                                                                                      "custom_location": {
                                                                                                                                                                        "confidence": {
                                                                                                                                                                          "Brazil": 0.9999999999999999
                                                                                                                                                                        },
                                                                                                                                                                        "entropy": -9.99866855976916e-13,
                                                                                                                                                                        "value": "Brazil"
                                                                                                                                                                      },
                                                                                                                                                                      "num_date": {
                                                                                                                                                                        "confidence": [
                                                                                                                                                                          2021.0205479452054,
                                                                                                                                                                          2021.0205479452054
                                                                                                                                                                        ],
                                                                                                                                                                        "value": 2021.0205479452054
                                                                                                                                                                      },
                                                                                                                                                                      "originating_lab": {
                                                                                                                                                                        "value": "LACEN - Laborat\u00f3rio Central de Sa\u00fade P\u00fablica do Par\u00e1"
                                                                                                                                                                      },
                                                                                                                                                                      "pangolin_lineage": {
                                                                                                                                                                        "value": "P.1"
                                                                                                                                                                      },
                                                                                                                                                                      "recency": {
                                                                                                                                                                        "value": "Older"
                                                                                                                                                                      },
                                                                                                                                                                      "region": {
                                                                                                                                                                        "value": "South America"
                                                                                                                                                                      },
                                                                                                                                                                      "region_exposure": {
                                                                                                                                                                        "value": "South America"
                                                                                                                                                                      },

                                                                                                                                                                      "subclade_membership": {
                                                                                                                                                                        "value": "20J/501Y.V3"
                                                                                                                                                                      },
                                                                                                                                                                      "submitting_lab": {
                                                                                                                                                                        "value": "\ufeffEvandro Chagas Institute"
                                                                                                                                                                      },
                                                                                                                                                                      "url": "https://www.gisaid.org"
                                                                                                                                                                    }
                                                                                                                                                                  },
                                                                                                                                                                  {
                                                                                                                                                                    "branch_attrs": {
                                                                                                                                                                      "mutations": {}
                                                                                                                                                                    },
                                                                                                                                                                    "children": [
                                                                                                                                                                      {
                                                                                                                                                                        "branch_attrs": {
                                                                                                                                                                          "mutations": {}
                                                                                                                                                                        },
                                                                                                                                                                        "name": "Brazil/AM-1062/2021",
                                                                                                                                                                        "node_attrs": {

                                                                                                                                                                          "author": {
                                                                                                                                                                            "author": "Claudio Tavares Sacchi et al",
                                                                                                                                                                            "value": "Claudio Tavares Sacchi et al"
                                                                                                                                                                          },
                                                                                                                                                                          "clade_membership": {
                                                                                                                                                                            "value": "20J/501Y.V3"
                                                                                                                                                                          },
                                                                                                                                                                          "country": {
                                                                                                                                                                            "value": "Brazil"
                                                                                                                                                                          },
                                                                                                                                                                          "div": 33,
                                                                                                                                                                          "division": {
                                                                                                                                                                            "value": "Amazonas BR"
                                                                                                                                                                          },
                                                                                                                                                                          "division_exposure": {
                                                                                                                                                                            "value": "Piaui"
                                                                                                                                                                          },
                                                                                                                                                                          "gisaid_epi_isl": {
                                                                                                                                                                            "value": "EPI_ISL_906071"
                                                                                                                                                                          },
                                                                                                                                                                          "host": {
                                                                                                                                                                            "value": "Human"
                                                                                                                                                                          },
                                                                                                                                                                          "custom_location": {
                                                                                                                                                                            "confidence": {
                                                                                                                                                                              "Brazil": 1.0
                                                                                                                                                                            },
                                                                                                                                                                            "entropy": -1.000088900581841e-12,
                                                                                                                                                                            "value": "Brazil"
                                                                                                                                                                          },
                                                                                                                                                                          "location": {
                                                                                                                                                                            "value": "Manaus"
                                                                                                                                                                          },
                                                                                                                                                                          "num_date": {
                                                                                                                                                                            "confidence": [
                                                                                                                                                                              2021.0506849315068,
                                                                                                                                                                              2021.0506849315068
                                                                                                                                                                            ],
                                                                                                                                                                            "value": 2021.0506849315068
                                                                                                                                                                          },
                                                                                                                                                                          "originating_lab": {
                                                                                                                                                                            "value": "LACEN-PI DR. Costa Alvarenga"
                                                                                                                                                                          },
                                                                                                                                                                          "pangolin_lineage": {
                                                                                                                                                                            "value": "P.1"
                                                                                                                                                                          },
                                                                                                                                                                          "recency": {
                                                                                                                                                                            "value": "Older"
                                                                                                                                                                          },
                                                                                                                                                                          "region": {
                                                                                                                                                                            "value": "South America"
                                                                                                                                                                          },
                                                                                                                                                                          "region_exposure": {
                                                                                                                                                                            "value": "South America"
                                                                                                                                                                          },

                                                                                                                                                                          "subclade_membership": {
                                                                                                                                                                            "value": "20J/501Y.V3"
                                                                                                                                                                          },
                                                                                                                                                                          "submitting_lab": {
                                                                                                                                                                            "value": "Instituto Adolfo Lutz, Interdiciplinary Procedures Center, Strategic Laboratory"
                                                                                                                                                                          },
                                                                                                                                                                          "url": "https://www.gisaid.org"
                                                                                                                                                                        }
                                                                                                                                                                      },
                                                                                                                                                                      {
                                                                                                                                                                        "branch_attrs": {
                                                                                                                                                                          "mutations": {}
                                                                                                                                                                        },
                                                                                                                                                                        "children": [
                                                                                                                                                                          {
                                                                                                                                                                            "branch_attrs": {
                                                                                                                                                                              "mutations": {}
                                                                                                                                                                            },
                                                                                                                                                                            "name": "Brazil/GO-1202/2021",
                                                                                                                                                                            "node_attrs": {
                                                                                                                                                                              "author": {
                                                                                                                                                                                "author": "Claudio Tavares Sacchi et al",
                                                                                                                                                                                "value": "Claudio Tavares Sacchi et al"
                                                                                                                                                                              },
                                                                                                                                                                              "clade_membership": {
                                                                                                                                                                                "value": "20J/501Y.V3"
                                                                                                                                                                              },
                                                                                                                                                                              "country": {
                                                                                                                                                                                "value": "Brazil"
                                                                                                                                                                              },
                                                                                                                                                                              "div": 33,
                                                                                                                                                                              "division": {
                                                                                                                                                                                "value": "Goi\u00e1s"
                                                                                                                                                                              },
                                                                                                                                                                              "division_exposure": {
                                                                                                                                                                                "value": "Goi\u00e1s"
                                                                                                                                                                              },
                                                                                                                                                                              "gisaid_epi_isl": {
                                                                                                                                                                                "value": "EPI_ISL_1039691"
                                                                                                                                                                              },
                                                                                                                                                                              "host": {
                                                                                                                                                                                "value": "Human"
                                                                                                                                                                              },
                                                                                                                                                                              "custom_location": {
                                                                                                                                                                                "confidence": {
                                                                                                                                                                                  "Brazil": 1.0
                                                                                                                                                                                },
                                                                                                                                                                                "entropy": -1.000088900581841e-12,
                                                                                                                                                                                "value": "Brazil"
                                                                                                                                                                              },
                                                                                                                                                                              "location": {
                                                                                                                                                                                "value": "Aparecida de Goiania"
                                                                                                                                                                              },
                                                                                                                                                                              "num_date": {
                                                                                                                                                                                "confidence": [
                                                                                                                                                                                  2021.0506849315068,
                                                                                                                                                                                  2021.0506849315068
                                                                                                                                                                                ],
                                                                                                                                                                                "value": 2021.0506849315068
                                                                                                                                                                              },
                                                                                                                                                                              "originating_lab": {
                                                                                                                                                                                "value": "LACEN do Estado de Goias"
                                                                                                                                                                              },
                                                                                                                                                                              "pangolin_lineage": {
                                                                                                                                                                                "value": "P.1"
                                                                                                                                                                              },
                                                                                                                                                                              "recency": {
                                                                                                                                                                                "value": "One week ago"
                                                                                                                                                                              },
                                                                                                                                                                              "region": {
                                                                                                                                                                                "value": "South America"
                                                                                                                                                                              },
                                                                                                                                                                              "region_exposure": {
                                                                                                                                                                                "value": "South America"
                                                                                                                                                                              },

                                                                                                                                                                              "subclade_membership": {
                                                                                                                                                                                "value": "20J/501Y.V3"
                                                                                                                                                                              },
                                                                                                                                                                              "submitting_lab": {
                                                                                                                                                                                "value": "Instituto Adolfo Lutz, Interdiciplinary Procedures Center, Strategic Laboratory"
                                                                                                                                                                              },
                                                                                                                                                                              "url": "https://www.gisaid.org"
                                                                                                                                                                            }
                                                                                                                                                                          },
                                                                                                                                                                          {
                                                                                                                                                                            "branch_attrs": {
                                                                                                                                                                              "mutations": {}
                                                                                                                                                                            },
                                                                                                                                                                            "children": [
                                                                                                                                                                              {
                                                                                                                                                                                "branch_attrs": {
                                                                                                                                                                                  "mutations": {}
                                                                                                                                                                                },
                                                                                                                                                                                "name": "Brazil/AM-21843667JC/2021",
                                                                                                                                                                                "node_attrs": {

                                                                                                                                                                                  "author": {
                                                                                                                                                                                    "author": "Valdinete Nascimento et al",
                                                                                                                                                                                    "value": "Valdinete Nascimento et al B"
                                                                                                                                                                                  },
                                                                                                                                                                                  "clade_membership": {
                                                                                                                                                                                    "value": "20J/501Y.V3"
                                                                                                                                                                                  },
                                                                                                                                                                                  "country": {
                                                                                                                                                                                    "value": "Brazil"
                                                                                                                                                                                  },
                                                                                                                                                                                  "div": 33,
                                                                                                                                                                                  "division": {
                                                                                                                                                                                    "value": "Amazonas BR"
                                                                                                                                                                                  },
                                                                                                                                                                                  "division_exposure": {
                                                                                                                                                                                    "value": "Amazonas BR"
                                                                                                                                                                                  },
                                                                                                                                                                                  "gisaid_epi_isl": {
                                                                                                                                                                                    "value": "EPI_ISL_1068282"
                                                                                                                                                                                  },
                                                                                                                                                                                  "host": {
                                                                                                                                                                                    "value": "Human"
                                                                                                                                                                                  },
                                                                                                                                                                                  "custom_location": {
                                                                                                                                                                                    "confidence": {
                                                                                                                                                                                      "Brazil": 1.0
                                                                                                                                                                                    },
                                                                                                                                                                                    "entropy": -1.000088900581841e-12,
                                                                                                                                                                                    "value": "Brazil"
                                                                                                                                                                                  },
                                                                                                                                                                                  "location": {
                                                                                                                                                                                    "value": "Manaus"
                                                                                                                                                                                  },
                                                                                                                                                                                  "num_date": {
                                                                                                                                                                                    "confidence": [
                                                                                                                                                                                      2021.0287671232877,
                                                                                                                                                                                      2021.0287671232877
                                                                                                                                                                                    ],
                                                                                                                                                                                    "value": 2021.0287671232877
                                                                                                                                                                                  },
                                                                                                                                                                                  "originating_lab": {
                                                                                                                                                                                    "value": "Laboratorio de Ecologia de Doencas Transmissiveis na Amazonia, Instituto Leonidas e Maria Deane - Fiocruz Amazonia"
                                                                                                                                                                                  },
                                                                                                                                                                                  "pangolin_lineage": {
                                                                                                                                                                                    "value": "P.1"
                                                                                                                                                                                  },
                                                                                                                                                                                  "recency": {
                                                                                                                                                                                    "value": "One week ago"
                                                                                                                                                                                  },
                                                                                                                                                                                  "region": {
                                                                                                                                                                                    "value": "South America"
                                                                                                                                                                                  },
                                                                                                                                                                                  "region_exposure": {
                                                                                                                                                                                    "value": "South America"
                                                                                                                                                                                  },

                                                                                                                                                                                  "subclade_membership": {
                                                                                                                                                                                    "value": "20J/501Y.V3"
                                                                                                                                                                                  },
                                                                                                                                                                                  "submitting_lab": {
                                                                                                                                                                                    "value": "Laboratorio de Ecologia de Doencas Transmissiveis na Amazonia, Instituto Leonidas e Maria Deane - Fiocruz Amazonia"
                                                                                                                                                                                  },
                                                                                                                                                                                  "url": "https://www.gisaid.org"
                                                                                                                                                                                }
                                                                                                                                                                              },
                                                                                                                                                                              {
                                                                                                                                                                                "branch_attrs": {
                                                                                                                                                                                  "mutations": {}
                                                                                                                                                                                },
                                                                                                                                                                                "name": "Brazil/GO-1199/2021",
                                                                                                                                                                                "node_attrs": {

                                                                                                                                                                                  "author": {
                                                                                                                                                                                    "author": "Claudio Tavares Sacchi et al",
                                                                                                                                                                                    "value": "Claudio Tavares Sacchi et al"
                                                                                                                                                                                  },
                                                                                                                                                                                  "clade_membership": {
                                                                                                                                                                                    "value": "20J/501Y.V3"
                                                                                                                                                                                  },
                                                                                                                                                                                  "country": {
                                                                                                                                                                                    "value": "Brazil"
                                                                                                                                                                                  },
                                                                                                                                                                                  "div": 33,
                                                                                                                                                                                  "division": {
                                                                                                                                                                                    "value": "Amazonas BR"
                                                                                                                                                                                  },
                                                                                                                                                                                  "division_exposure": {
                                                                                                                                                                                    "value": "Amazonas BR"
                                                                                                                                                                                  },
                                                                                                                                                                                  "gisaid_epi_isl": {
                                                                                                                                                                                    "value": "EPI_ISL_985309"
                                                                                                                                                                                  },
                                                                                                                                                                                  "host": {
                                                                                                                                                                                    "value": "Human"
                                                                                                                                                                                  },
                                                                                                                                                                                  "custom_location": {
                                                                                                                                                                                    "confidence": {
                                                                                                                                                                                      "Brazil": 1.0
                                                                                                                                                                                    },
                                                                                                                                                                                    "entropy": -1.000088900581841e-12,
                                                                                                                                                                                    "value": "Brazil"
                                                                                                                                                                                  },
                                                                                                                                                                                  "location": {
                                                                                                                                                                                    "value": "Manaus"
                                                                                                                                                                                  },
                                                                                                                                                                                  "num_date": {
                                                                                                                                                                                    "confidence": [
                                                                                                                                                                                      2021.0506849315068,
                                                                                                                                                                                      2021.0506849315068
                                                                                                                                                                                    ],
                                                                                                                                                                                    "value": 2021.0506849315068
                                                                                                                                                                                  },
                                                                                                                                                                                  "originating_lab": {
                                                                                                                                                                                    "value": "LACEN do Estado de Goias"
                                                                                                                                                                                  },
                                                                                                                                                                                  "pangolin_lineage": {
                                                                                                                                                                                    "value": "P.1"
                                                                                                                                                                                  },
                                                                                                                                                                                  "recency": {
                                                                                                                                                                                    "value": "One month ago"
                                                                                                                                                                                  },
                                                                                                                                                                                  "region": {
                                                                                                                                                                                    "value": "South America"
                                                                                                                                                                                  },
                                                                                                                                                                                  "region_exposure": {
                                                                                                                                                                                    "value": "South America"
                                                                                                                                                                                  },

                                                                                                                                                                                  "subclade_membership": {
                                                                                                                                                                                    "value": "20J/501Y.V3"
                                                                                                                                                                                  },
                                                                                                                                                                                  "submitting_lab": {
                                                                                                                                                                                    "value": "Instituto Adolfo Lutz, Interdiciplinary Procedures Center, Strategic Laboratory"
                                                                                                                                                                                  },
                                                                                                                                                                                  "url": "https://www.gisaid.org"
                                                                                                                                                                                }
                                                                                                                                                                              }
                                                                                                                                                                            ],
                                                                                                                                                                            "name": "NODE_0003973",
                                                                                                                                                                            "node_attrs": {
                                                                                                                                                                              "clade_membership": {
                                                                                                                                                                                "value": "20J/501Y.V3"
                                                                                                                                                                              },
                                                                                                                                                                              "div": 33,
                                                                                                                                                                              "custom_location": {
                                                                                                                                                                                "confidence": {
                                                                                                                                                                                  "Brazil": 0.9990291511491433
                                                                                                                                                                                },
                                                                                                                                                                                "entropy": 0.008115762804087743,
                                                                                                                                                                                "value": "Brazil"
                                                                                                                                                                              },
                                                                                                                                                                              "num_date": {
                                                                                                                                                                                "confidence": [
                                                                                                                                                                                  2021.0111897417028,
                                                                                                                                                                                  2021.0287671232877
                                                                                                                                                                                ],
                                                                                                                                                                                "value": 2021.0287671232877
                                                                                                                                                                              },
                                                                                                                                                                              "subclade_membership": {
                                                                                                                                                                                "value": "20J/501Y.V3"
                                                                                                                                                                              }
                                                                                                                                                                            }
                                                                                                                                                                          }
                                                                                                                                                                        ],
                                                                                                                                                                        "name": "NODE_0003972",
                                                                                                                                                                        "node_attrs": {
                                                                                                                                                                          "clade_membership": {
                                                                                                                                                                            "value": "20J/501Y.V3"
                                                                                                                                                                          },
                                                                                                                                                                          "div": 33,
                                                                                                                                                                          "custom_location": {
                                                                                                                                                                            "confidence": {
                                                                                                                                                                              "Brazil": 0.9989444957880719
                                                                                                                                                                            },
                                                                                                                                                                            "entropy": 0.008721704146168279,
                                                                                                                                                                            "value": "Brazil"
                                                                                                                                                                          },
                                                                                                                                                                          "num_date": {
                                                                                                                                                                            "confidence": [
                                                                                                                                                                              2020.99204318676,
                                                                                                                                                                              2021.0261959338868
                                                                                                                                                                            ],
                                                                                                                                                                            "value": 2021.019290919276
                                                                                                                                                                          },
                                                                                                                                                                          "subclade_membership": {
                                                                                                                                                                            "value": "20J/501Y.V3"
                                                                                                                                                                          }
                                                                                                                                                                        }
                                                                                                                                                                      }
                                                                                                                                                                    ],
                                                                                                                                                                    "name": "NODE_0003971",
                                                                                                                                                                    "node_attrs": {
                                                                                                                                                                      "clade_membership": {
                                                                                                                                                                        "value": "20J/501Y.V3"
                                                                                                                                                                      },
                                                                                                                                                                      "div": 33,
                                                                                                                                                                      "custom_location": {
                                                                                                                                                                        "confidence": {
                                                                                                                                                                          "Brazil": 0.9989367473545732
                                                                                                                                                                        },
                                                                                                                                                                        "entropy": 0.008776242848634177,
                                                                                                                                                                        "value": "Brazil"
                                                                                                                                                                      },
                                                                                                                                                                      "num_date": {
                                                                                                                                                                        "confidence": [
                                                                                                                                                                          2020.987276716313,
                                                                                                                                                                          2021.0196436369345
                                                                                                                                                                        ],
                                                                                                                                                                        "value": 2021.0090546712145
                                                                                                                                                                      },
                                                                                                                                                                      "subclade_membership": {
                                                                                                                                                                        "value": "20J/501Y.V3"
                                                                                                                                                                      }
                                                                                                                                                                    }
                                                                                                                                                                  }
                                                                                                                                                                ],
                                                                                                                                                                "name": "NODE_0003970",
                                                                                                                                                                "node_attrs": {
                                                                                                                                                                  "clade_membership": {
                                                                                                                                                                    "value": "20J/501Y.V3"
                                                                                                                                                                  },
                                                                                                                                                                  "div": 33,
                                                                                                                                                                  "custom_location": {
                                                                                                                                                                    "confidence": {
                                                                                                                                                                      "Brazil": 0.99893517232662
                                                                                                                                                                    },
                                                                                                                                                                    "entropy": 0.008787268569299421,
                                                                                                                                                                    "value": "Brazil"
                                                                                                                                                                  },
                                                                                                                                                                  "num_date": {
                                                                                                                                                                    "confidence": [
                                                                                                                                                                      2020.9692832754122,
                                                                                                                                                                      2021.0185253306076
                                                                                                                                                                    ],
                                                                                                                                                                    "value": 2020.9902079102753
                                                                                                                                                                  },
                                                                                                                                                                  "subclade_membership": {
                                                                                                                                                                    "value": "20J/501Y.V3"
                                                                                                                                                                  }
                                                                                                                                                                }
                                                                                                                                                              }
                                                                                                                                                            ],
                                                                                                                                                            "name": "NODE_0003969",
                                                                                                                                                            "node_attrs": {
                                                                                                                                                              "clade_membership": {
                                                                                                                                                                "value": "20J/501Y.V3"
                                                                                                                                                              },
                                                                                                                                                              "div": 33,
                                                                                                                                                              "custom_location": {
                                                                                                                                                                "confidence": {
                                                                                                                                                                  "Brazil": 0.9989257031296268
                                                                                                                                                                },
                                                                                                                                                                "entropy": 0.008853760382721516,
                                                                                                                                                                "value": "Brazil"
                                                                                                                                                              },
                                                                                                                                                              "num_date": {
                                                                                                                                                                "confidence": [
                                                                                                                                                                  2020.9529923310276,
                                                                                                                                                                  2021.0162151186057
                                                                                                                                                                ],
                                                                                                                                                                "value": 2020.9764443487936
                                                                                                                                                              },
                                                                                                                                                              "subclade_membership": {
                                                                                                                                                                "value": "20J/501Y.V3"
                                                                                                                                                              }
                                                                                                                                                            }
                                                                                                                                                          },
                                                                                                                                                          {
                                                                                                                                                            "branch_attrs": {
                                                                                                                                                              "mutations": {}
                                                                                                                                                            },
                                                                                                                                                            "children": [
                                                                                                                                                              {
                                                                                                                                                                "branch_attrs": {
                                                                                                                                                                  "mutations": {}
                                                                                                                                                                },
                                                                                                                                                                "name": "Brazil/SP-1068/2021",
                                                                                                                                                                "node_attrs": {

                                                                                                                                                                  "author": {
                                                                                                                                                                    "author": "Claudio Tavares Sacchi et al",
                                                                                                                                                                    "value": "Claudio Tavares Sacchi et al"
                                                                                                                                                                  },
                                                                                                                                                                  "clade_membership": {
                                                                                                                                                                    "value": "20J/501Y.V3"
                                                                                                                                                                  },
                                                                                                                                                                  "country": {
                                                                                                                                                                    "value": "Brazil"
                                                                                                                                                                  },
                                                                                                                                                                  "div": 33,
                                                                                                                                                                  "division": {
                                                                                                                                                                    "value": "S\u00e3o Paulo"
                                                                                                                                                                  },
                                                                                                                                                                  "division_exposure": {
                                                                                                                                                                    "value": "Amazonas BR"
                                                                                                                                                                  },
                                                                                                                                                                  "gisaid_epi_isl": {
                                                                                                                                                                    "value": "EPI_ISL_940622"
                                                                                                                                                                  },
                                                                                                                                                                  "host": {
                                                                                                                                                                    "value": "Human"
                                                                                                                                                                  },
                                                                                                                                                                  "custom_location": {
                                                                                                                                                                    "confidence": {
                                                                                                                                                                      "Brazil": 1.0
                                                                                                                                                                    },
                                                                                                                                                                    "entropy": -1.000088900581841e-12,
                                                                                                                                                                    "value": "Brazil"
                                                                                                                                                                  },
                                                                                                                                                                  "location": {
                                                                                                                                                                    "value": "S\u00e3o Paulo"
                                                                                                                                                                  },
                                                                                                                                                                  "num_date": {
                                                                                                                                                                    "confidence": [
                                                                                                                                                                      2021.0397260273974,
                                                                                                                                                                      2021.0397260273974
                                                                                                                                                                    ],
                                                                                                                                                                    "value": 2021.0397260273974
                                                                                                                                                                  },
                                                                                                                                                                  "originating_lab": {
                                                                                                                                                                    "value": "Hospital Sao Joaquim - Beneficiencia Portuguesa"
                                                                                                                                                                  },
                                                                                                                                                                  "pangolin_lineage": {
                                                                                                                                                                    "value": "P.1"
                                                                                                                                                                  },
                                                                                                                                                                  "recency": {
                                                                                                                                                                    "value": "One month ago"
                                                                                                                                                                  },
                                                                                                                                                                  "region": {
                                                                                                                                                                    "value": "South America"
                                                                                                                                                                  },
                                                                                                                                                                  "region_exposure": {
                                                                                                                                                                    "value": "South America"
                                                                                                                                                                  },

                                                                                                                                                                  "subclade_membership": {
                                                                                                                                                                    "value": "20J/501Y.V3"
                                                                                                                                                                  },
                                                                                                                                                                  "submitting_lab": {
                                                                                                                                                                    "value": "Instituto Adolfo Lutz, Interdiciplinary Procedures Center, Strategic Laboratory"
                                                                                                                                                                  },
                                                                                                                                                                  "url": "https://www.gisaid.org"
                                                                                                                                                                }
                                                                                                                                                              },
                                                                                                                                                              {
                                                                                                                                                                "branch_attrs": {
                                                                                                                                                                  "mutations": {}
                                                                                                                                                                },
                                                                                                                                                                "children": [
                                                                                                                                                                  {
                                                                                                                                                                    "branch_attrs": {
                                                                                                                                                                      "mutations": {}
                                                                                                                                                                    },
                                                                                                                                                                    "name": "Brazil/AM-IEC-177291/2020",
                                                                                                                                                                    "node_attrs": {

                                                                                                                                                                      "author": {
                                                                                                                                                                        "author": "Santos et al",
                                                                                                                                                                        "value": "Santos et al A"
                                                                                                                                                                      },
                                                                                                                                                                      "clade_membership": {
                                                                                                                                                                        "value": "20J/501Y.V3"
                                                                                                                                                                      },
                                                                                                                                                                      "country": {
                                                                                                                                                                        "value": "Brazil"
                                                                                                                                                                      },
                                                                                                                                                                      "div": 33,
                                                                                                                                                                      "division": {
                                                                                                                                                                        "value": "Amazonas BR"
                                                                                                                                                                      },
                                                                                                                                                                      "division_exposure": {
                                                                                                                                                                        "value": "Amazonas BR"
                                                                                                                                                                      },
                                                                                                                                                                      "gisaid_epi_isl": {
                                                                                                                                                                        "value": "EPI_ISL_918500"
                                                                                                                                                                      },
                                                                                                                                                                      "host": {
                                                                                                                                                                        "value": "Human"
                                                                                                                                                                      },
                                                                                                                                                                      "custom_location": {
                                                                                                                                                                        "confidence": {
                                                                                                                                                                          "Brazil": 1.0
                                                                                                                                                                        },
                                                                                                                                                                        "entropy": -1.000088900581841e-12,
                                                                                                                                                                        "value": "Brazil"
                                                                                                                                                                      },
                                                                                                                                                                      "num_date": {
                                                                                                                                                                        "confidence": [
                                                                                                                                                                          2020.99043715847,
                                                                                                                                                                          2020.99043715847
                                                                                                                                                                        ],
                                                                                                                                                                        "value": 2020.99043715847
                                                                                                                                                                      },
                                                                                                                                                                      "originating_lab": {
                                                                                                                                                                        "value": "LACEN - Laborat\u00f3rio Central de Sa\u00fade P\u00fablica do Amazonas"
                                                                                                                                                                      },
                                                                                                                                                                      "pangolin_lineage": {
                                                                                                                                                                        "value": "P.1"
                                                                                                                                                                      },
                                                                                                                                                                      "recency": {
                                                                                                                                                                        "value": "One month ago"
                                                                                                                                                                      },
                                                                                                                                                                      "region": {
                                                                                                                                                                        "value": "South America"
                                                                                                                                                                      },
                                                                                                                                                                      "region_exposure": {
                                                                                                                                                                        "value": "South America"
                                                                                                                                                                      },

                                                                                                                                                                      "subclade_membership": {
                                                                                                                                                                        "value": "20J/501Y.V3"
                                                                                                                                                                      },
                                                                                                                                                                      "submitting_lab": {
                                                                                                                                                                        "value": "\ufeffEvandro Chagas Institute"
                                                                                                                                                                      },
                                                                                                                                                                      "url": "https://www.gisaid.org"
                                                                                                                                                                    }
                                                                                                                                                                  },
                                                                                                                                                                  {
                                                                                                                                                                    "branch_attrs": {
                                                                                                                                                                      "mutations": {}
                                                                                                                                                                    },
                                                                                                                                                                    "children": [
                                                                                                                                                                      {
                                                                                                                                                                        "branch_attrs": {
                                                                                                                                                                          "mutations": {}
                                                                                                                                                                        },
                                                                                                                                                                        "name": "Brazil/AM-IEC-177292/2020",
                                                                                                                                                                        "node_attrs": {

                                                                                                                                                                          "author": {
                                                                                                                                                                            "author": "Santos et al",
                                                                                                                                                                            "value": "Santos et al A"
                                                                                                                                                                          },
                                                                                                                                                                          "clade_membership": {
                                                                                                                                                                            "value": "20J/501Y.V3"
                                                                                                                                                                          },
                                                                                                                                                                          "country": {
                                                                                                                                                                            "value": "Brazil"
                                                                                                                                                                          },
                                                                                                                                                                          "div": 33,
                                                                                                                                                                          "division": {
                                                                                                                                                                            "value": "Amazonas BR"
                                                                                                                                                                          },
                                                                                                                                                                          "division_exposure": {
                                                                                                                                                                            "value": "Amazonas BR"
                                                                                                                                                                          },
                                                                                                                                                                          "gisaid_epi_isl": {
                                                                                                                                                                            "value": "EPI_ISL_918501"
                                                                                                                                                                          },
                                                                                                                                                                          "host": {
                                                                                                                                                                            "value": "Human"
                                                                                                                                                                          },
                                                                                                                                                                          "custom_location": {
                                                                                                                                                                            "confidence": {
                                                                                                                                                                              "Brazil": 1.0
                                                                                                                                                                            },
                                                                                                                                                                            "entropy": -1.000088900581841e-12,
                                                                                                                                                                            "value": "Brazil"
                                                                                                                                                                          },
                                                                                                                                                                          "num_date": {
                                                                                                                                                                            "confidence": [
                                                                                                                                                                              2020.99043715847,
                                                                                                                                                                              2020.99043715847
                                                                                                                                                                            ],
                                                                                                                                                                            "value": 2020.99043715847
                                                                                                                                                                          },
                                                                                                                                                                          "originating_lab": {
                                                                                                                                                                            "value": "LACEN - Laborat\u00f3rio Central de Sa\u00fade P\u00fablica do Amazonas"
                                                                                                                                                                          },
                                                                                                                                                                          "pangolin_lineage": {
                                                                                                                                                                            "value": "P.1"
                                                                                                                                                                          },
                                                                                                                                                                          "recency": {
                                                                                                                                                                            "value": "One month ago"
                                                                                                                                                                          },
                                                                                                                                                                          "region": {
                                                                                                                                                                            "value": "South America"
                                                                                                                                                                          },
                                                                                                                                                                          "region_exposure": {
                                                                                                                                                                            "value": "South America"
                                                                                                                                                                          },

                                                                                                                                                                          "subclade_membership": {
                                                                                                                                                                            "value": "20J/501Y.V3"
                                                                                                                                                                          },
                                                                                                                                                                          "submitting_lab": {
                                                                                                                                                                            "value": "\ufeffEvandro Chagas Institute"
                                                                                                                                                                          },
                                                                                                                                                                          "url": "https://www.gisaid.org"
                                                                                                                                                                        }
                                                                                                                                                                      },
                                                                                                                                                                      {
                                                                                                                                                                        "branch_attrs": {
                                                                                                                                                                          "mutations": {}
                                                                                                                                                                        },
                                                                                                                                                                        "children": [
                                                                                                                                                                          {
                                                                                                                                                                            "branch_attrs": {
                                                                                                                                                                              "mutations": {}
                                                                                                                                                                            },
                                                                                                                                                                            "name": "Brazil/AM-IEC-177312/2020",
                                                                                                                                                                            "node_attrs": {
                                                                                                                                                                              "author": {
                                                                                                                                                                                "author": "Santos et al",
                                                                                                                                                                                "value": "Santos et al A"
                                                                                                                                                                              },
                                                                                                                                                                              "clade_membership": {
                                                                                                                                                                                "value": "20J/501Y.V3"
                                                                                                                                                                              },
                                                                                                                                                                              "country": {
                                                                                                                                                                                "value": "Brazil"
                                                                                                                                                                              },
                                                                                                                                                                              "div": 33,
                                                                                                                                                                              "division": {
                                                                                                                                                                                "value": "Amazonas BR"
                                                                                                                                                                              },
                                                                                                                                                                              "division_exposure": {
                                                                                                                                                                                "value": "Amazonas BR"
                                                                                                                                                                              },
                                                                                                                                                                              "gisaid_epi_isl": {
                                                                                                                                                                                "value": "EPI_ISL_918506"
                                                                                                                                                                              },
                                                                                                                                                                              "host": {
                                                                                                                                                                                "value": "Human"
                                                                                                                                                                              },
                                                                                                                                                                              "custom_location": {
                                                                                                                                                                                "confidence": {
                                                                                                                                                                                  "Brazil": 1.0
                                                                                                                                                                                },
                                                                                                                                                                                "entropy": -1.000088900581841e-12,
                                                                                                                                                                                "value": "Brazil"
                                                                                                                                                                              },
                                                                                                                                                                              "num_date": {
                                                                                                                                                                                "confidence": [
                                                                                                                                                                                  2020.9959016393443,
                                                                                                                                                                                  2020.9959016393443
                                                                                                                                                                                ],
                                                                                                                                                                                "value": 2020.9959016393443
                                                                                                                                                                              },
                                                                                                                                                                              "originating_lab": {
                                                                                                                                                                                "value": "LACEN - Laborat\u00f3rio Central de Sa\u00fade P\u00fablica do Amazonas"
                                                                                                                                                                              },
                                                                                                                                                                              "pangolin_lineage": {
                                                                                                                                                                                "value": "P.1"
                                                                                                                                                                              },
                                                                                                                                                                              "recency": {
                                                                                                                                                                                "value": "One month ago"
                                                                                                                                                                              },
                                                                                                                                                                              "region": {
                                                                                                                                                                                "value": "South America"
                                                                                                                                                                              },
                                                                                                                                                                              "region_exposure": {
                                                                                                                                                                                "value": "South America"
                                                                                                                                                                              },

                                                                                                                                                                              "subclade_membership": {
                                                                                                                                                                                "value": "20J/501Y.V3"
                                                                                                                                                                              },
                                                                                                                                                                              "submitting_lab": {
                                                                                                                                                                                "value": "\ufeffEvandro Chagas Institute"
                                                                                                                                                                              },
                                                                                                                                                                              "url": "https://www.gisaid.org"
                                                                                                                                                                            }
                                                                                                                                                                          },
                                                                                                                                                                          {
                                                                                                                                                                            "branch_attrs": {
                                                                                                                                                                              "mutations": {}
                                                                                                                                                                            },
                                                                                                                                                                            "children": [
                                                                                                                                                                              {
                                                                                                                                                                                "branch_attrs": {
                                                                                                                                                                                  "mutations": {}
                                                                                                                                                                                },
                                                                                                                                                                                "name": "Brazil/AM-1069/2021",
                                                                                                                                                                                "node_attrs": {

                                                                                                                                                                                  "author": {
                                                                                                                                                                                    "author": "Claudio Tavares Sacchi et al",
                                                                                                                                                                                    "value": "Claudio Tavares Sacchi et al"
                                                                                                                                                                                  },
                                                                                                                                                                                  "clade_membership": {
                                                                                                                                                                                    "value": "20J/501Y.V3"
                                                                                                                                                                                  },
                                                                                                                                                                                  "country": {
                                                                                                                                                                                    "value": "Brazil"
                                                                                                                                                                                  },
                                                                                                                                                                                  "div": 33,
                                                                                                                                                                                  "division": {
                                                                                                                                                                                    "value": "Amazonas BR"
                                                                                                                                                                                  },
                                                                                                                                                                                  "division_exposure": {
                                                                                                                                                                                    "value": "Amazonas BR"
                                                                                                                                                                                  },
                                                                                                                                                                                  "gisaid_epi_isl": {
                                                                                                                                                                                    "value": "EPI_ISL_940623"
                                                                                                                                                                                  },
                                                                                                                                                                                  "host": {
                                                                                                                                                                                    "value": "Human"
                                                                                                                                                                                  },
                                                                                                                                                                                  "custom_location": {
                                                                                                                                                                                    "confidence": {
                                                                                                                                                                                      "Brazil": 1.0
                                                                                                                                                                                    },
                                                                                                                                                                                    "entropy": -1.000088900581841e-12,
                                                                                                                                                                                    "value": "Brazil"
                                                                                                                                                                                  },
                                                                                                                                                                                  "location": {
                                                                                                                                                                                    "value": "Manaus"
                                                                                                                                                                                  },
                                                                                                                                                                                  "num_date": {
                                                                                                                                                                                    "confidence": [
                                                                                                                                                                                      2021.0205479452054,
                                                                                                                                                                                      2021.0205479452054
                                                                                                                                                                                    ],
                                                                                                                                                                                    "value": 2021.0205479452054
                                                                                                                                                                                  },
                                                                                                                                                                                  "originating_lab": {
                                                                                                                                                                                    "value": "Hospital Sao Joaquim - Beneficiencia Portuguesa"
                                                                                                                                                                                  },
                                                                                                                                                                                  "pangolin_lineage": {
                                                                                                                                                                                    "value": "P.1"
                                                                                                                                                                                  },
                                                                                                                                                                                  "recency": {
                                                                                                                                                                                    "value": "One month ago"
                                                                                                                                                                                  },
                                                                                                                                                                                  "region": {
                                                                                                                                                                                    "value": "South America"
                                                                                                                                                                                  },
                                                                                                                                                                                  "region_exposure": {
                                                                                                                                                                                    "value": "South America"
                                                                                                                                                                                  },

                                                                                                                                                                                  "subclade_membership": {
                                                                                                                                                                                    "value": "20J/501Y.V3"
                                                                                                                                                                                  },
                                                                                                                                                                                  "submitting_lab": {
                                                                                                                                                                                    "value": "Instituto Adolfo Lutz, Interdiciplinary Procedures Center, Strategic Laboratory"
                                                                                                                                                                                  },
                                                                                                                                                                                  "url": "https://www.gisaid.org"
                                                                                                                                                                                }
                                                                                                                                                                              },
                                                                                                                                                                              {
                                                                                                                                                                                "branch_attrs": {
                                                                                                                                                                                  "mutations": {}
                                                                                                                                                                                },
                                                                                                                                                                                "children": [
                                                                                                                                                                                  {
                                                                                                                                                                                    "branch_attrs": {
                                                                                                                                                                                      "mutations": {}
                                                                                                                                                                                    },
                                                                                                                                                                                    "name": "Brazil/AM-21143608MV/2021",
                                                                                                                                                                                    "node_attrs": {

                                                                                                                                                                                      "author": {
                                                                                                                                                                                        "author": "Valdinete Nascimento et al",
                                                                                                                                                                                        "value": "Valdinete Nascimento et al B"
                                                                                                                                                                                      },
                                                                                                                                                                                      "clade_membership": {
                                                                                                                                                                                        "value": "20J/501Y.V3"
                                                                                                                                                                                      },
                                                                                                                                                                                      "country": {
                                                                                                                                                                                        "value": "Brazil"
                                                                                                                                                                                      },
                                                                                                                                                                                      "div": 33,
                                                                                                                                                                                      "division": {
                                                                                                                                                                                        "value": "Amazonas BR"
                                                                                                                                                                                      },
                                                                                                                                                                                      "division_exposure": {
                                                                                                                                                                                        "value": "Amazonas BR"
                                                                                                                                                                                      },
                                                                                                                                                                                      "gisaid_epi_isl": {
                                                                                                                                                                                        "value": "EPI_ISL_1068278"
                                                                                                                                                                                      },
                                                                                                                                                                                      "host": {
                                                                                                                                                                                        "value": "Human"
                                                                                                                                                                                      },
                                                                                                                                                                                      "custom_location": {
                                                                                                                                                                                        "confidence": {
                                                                                                                                                                                          "Brazil": 1.0
                                                                                                                                                                                        },
                                                                                                                                                                                        "entropy": -1.000088900581841e-12,
                                                                                                                                                                                        "value": "Brazil"
                                                                                                                                                                                      },
                                                                                                                                                                                      "location": {
                                                                                                                                                                                        "value": "Manaus"
                                                                                                                                                                                      },
                                                                                                                                                                                      "num_date": {
                                                                                                                                                                                        "confidence": [
                                                                                                                                                                                          2021.0342465753424,
                                                                                                                                                                                          2021.0342465753424
                                                                                                                                                                                        ],
                                                                                                                                                                                        "value": 2021.0342465753424
                                                                                                                                                                                      },
                                                                                                                                                                                      "originating_lab": {
                                                                                                                                                                                        "value": "Laboratorio de Ecologia de Doencas Transmissiveis na Amazonia, Instituto Leonidas e Maria Deane - Fiocruz Amazonia"
                                                                                                                                                                                      },
                                                                                                                                                                                      "pangolin_lineage": {
                                                                                                                                                                                        "value": "P.1"
                                                                                                                                                                                      },
                                                                                                                                                                                      "recency": {
                                                                                                                                                                                        "value": "One week ago"
                                                                                                                                                                                      },
                                                                                                                                                                                      "region": {
                                                                                                                                                                                        "value": "South America"
                                                                                                                                                                                      },
                                                                                                                                                                                      "region_exposure": {
                                                                                                                                                                                        "value": "South America"
                                                                                                                                                                                      },

                                                                                                                                                                                      "subclade_membership": {
                                                                                                                                                                                        "value": "20J/501Y.V3"
                                                                                                                                                                                      },
                                                                                                                                                                                      "submitting_lab": {
                                                                                                                                                                                        "value": "Laboratorio de Ecologia de Doencas Transmissiveis na Amazonia, Instituto Leonidas e Maria Deane - Fiocruz Amazonia"
                                                                                                                                                                                      },
                                                                                                                                                                                      "url": "https://www.gisaid.org"
                                                                                                                                                                                    }
                                                                                                                                                                                  },
                                                                                                                                                                                  {
                                                                                                                                                                                    "branch_attrs": {
                                                                                                                                                                                      "mutations": {}
                                                                                                                                                                                    },
                                                                                                                                                                                    "name": "Brazil/SP-1065/2021",
                                                                                                                                                                                    "node_attrs": {

                                                                                                                                                                                      "author": {
                                                                                                                                                                                        "author": "Claudio Tavares Sacchi et al",
                                                                                                                                                                                        "value": "Claudio Tavares Sacchi et al"
                                                                                                                                                                                      },
                                                                                                                                                                                      "clade_membership": {
                                                                                                                                                                                        "value": "20J/501Y.V3"
                                                                                                                                                                                      },
                                                                                                                                                                                      "country": {
                                                                                                                                                                                        "value": "Brazil"
                                                                                                                                                                                      },
                                                                                                                                                                                      "div": 33,
                                                                                                                                                                                      "division": {
                                                                                                                                                                                        "value": "S\u00e3o Paulo"
                                                                                                                                                                                      },
                                                                                                                                                                                      "division_exposure": {
                                                                                                                                                                                        "value": "Amazonas BR"
                                                                                                                                                                                      },
                                                                                                                                                                                      "gisaid_epi_isl": {
                                                                                                                                                                                        "value": "EPI_ISL_940619"
                                                                                                                                                                                      },
                                                                                                                                                                                      "host": {
                                                                                                                                                                                        "value": "Human"
                                                                                                                                                                                      },
                                                                                                                                                                                      "custom_location": {
                                                                                                                                                                                        "confidence": {
                                                                                                                                                                                          "Brazil": 1.0
                                                                                                                                                                                        },
                                                                                                                                                                                        "entropy": -1.000088900581841e-12,
                                                                                                                                                                                        "value": "Brazil"
                                                                                                                                                                                      },
                                                                                                                                                                                      "location": {
                                                                                                                                                                                        "value": "S\u00e3o Paulo"
                                                                                                                                                                                      },
                                                                                                                                                                                      "num_date": {
                                                                                                                                                                                        "confidence": [
                                                                                                                                                                                          2021.0397260273974,
                                                                                                                                                                                          2021.0397260273974
                                                                                                                                                                                        ],
                                                                                                                                                                                        "value": 2021.0397260273974
                                                                                                                                                                                      },
                                                                                                                                                                                      "originating_lab": {
                                                                                                                                                                                        "value": "Hospital Sao Joaquim - Beneficiencia Portuguesa"
                                                                                                                                                                                      },
                                                                                                                                                                                      "pangolin_lineage": {
                                                                                                                                                                                        "value": "P.1"
                                                                                                                                                                                      },
                                                                                                                                                                                      "recency": {
                                                                                                                                                                                        "value": "One month ago"
                                                                                                                                                                                      },
                                                                                                                                                                                      "region": {
                                                                                                                                                                                        "value": "South America"
                                                                                                                                                                                      },
                                                                                                                                                                                      "region_exposure": {
                                                                                                                                                                                        "value": "South America"
                                                                                                                                                                                      },

                                                                                                                                                                                      "subclade_membership": {
                                                                                                                                                                                        "value": "20J/501Y.V3"
                                                                                                                                                                                      },
                                                                                                                                                                                      "submitting_lab": {
                                                                                                                                                                                        "value": "Instituto Adolfo Lutz, Interdiciplinary Procedures Center, Strategic Laboratory"
                                                                                                                                                                                      },
                                                                                                                                                                                      "url": "https://www.gisaid.org"
                                                                                                                                                                                    }
                                                                                                                                                                                  }
                                                                                                                                                                                ],
                                                                                                                                                                                "name": "NODE_0003979",
                                                                                                                                                                                "node_attrs": {
                                                                                                                                                                                  "clade_membership": {
                                                                                                                                                                                    "value": "20J/501Y.V3"
                                                                                                                                                                                  },
                                                                                                                                                                                  "div": 33,
                                                                                                                                                                                  "custom_location": {
                                                                                                                                                                                    "confidence": {
                                                                                                                                                                                      "Brazil": 0.9990291517867863
                                                                                                                                                                                    },
                                                                                                                                                                                    "entropy": 0.008115758291826966,
                                                                                                                                                                                    "value": "Brazil"
                                                                                                                                                                                  },
                                                                                                                                                                                  "num_date": {
                                                                                                                                                                                    "confidence": [
                                                                                                                                                                                      2021.0055950432234,
                                                                                                                                                                                      2021.0342465753424
                                                                                                                                                                                    ],
                                                                                                                                                                                    "value": 2021.0342465753424
                                                                                                                                                                                  },
                                                                                                                                                                                  "subclade_membership": {
                                                                                                                                                                                    "value": "20J/501Y.V3"
                                                                                                                                                                                  }
                                                                                                                                                                                }
                                                                                                                                                                              }
                                                                                                                                                                            ],
                                                                                                                                                                            "name": "NODE_0003978",
                                                                                                                                                                            "node_attrs": {
                                                                                                                                                                              "clade_membership": {
                                                                                                                                                                                "value": "20J/501Y.V3"
                                                                                                                                                                              },
                                                                                                                                                                              "div": 33,
                                                                                                                                                                              "custom_location": {
                                                                                                                                                                                "confidence": {
                                                                                                                                                                                  "Brazil": 0.9989445032521134
                                                                                                                                                                                },
                                                                                                                                                                                "entropy": 0.008721651978339138,
                                                                                                                                                                                "value": "Brazil"
                                                                                                                                                                              },
                                                                                                                                                                              "num_date": {
                                                                                                                                                                                "confidence": [
                                                                                                                                                                                  2020.9831584540732,
                                                                                                                                                                                  2021.0205479452054
                                                                                                                                                                                ],
                                                                                                                                                                                "value": 2020.9969501402597
                                                                                                                                                                              },
                                                                                                                                                                              "subclade_membership": {
                                                                                                                                                                                "value": "20J/501Y.V3"
                                                                                                                                                                              }
                                                                                                                                                                            }
                                                                                                                                                                          }
                                                                                                                                                                        ],
                                                                                                                                                                        "name": "NODE_0003977",
                                                                                                                                                                        "node_attrs": {
                                                                                                                                                                          "clade_membership": {
                                                                                                                                                                            "value": "20J/501Y.V3"
                                                                                                                                                                          },
                                                                                                                                                                          "div": 33,
                                                                                                                                                                          "custom_location": {
                                                                                                                                                                            "confidence": {
                                                                                                                                                                              "Brazil": 0.9989368280159018
                                                                                                                                                                            },
                                                                                                                                                                            "entropy": 0.008775679272619987,
                                                                                                                                                                            "value": "Brazil"
                                                                                                                                                                          },
                                                                                                                                                                          "num_date": {
                                                                                                                                                                            "confidence": [
                                                                                                                                                                              2020.9817523397478,
                                                                                                                                                                              2020.9959016393443
                                                                                                                                                                            ],
                                                                                                                                                                            "value": 2020.9908084556514
                                                                                                                                                                          },
                                                                                                                                                                          "subclade_membership": {
                                                                                                                                                                            "value": "20J/501Y.V3"
                                                                                                                                                                          }
                                                                                                                                                                        }
                                                                                                                                                                      }
                                                                                                                                                                    ],
                                                                                                                                                                    "name": "NODE_0003976",
                                                                                                                                                                    "node_attrs": {
                                                                                                                                                                      "clade_membership": {
                                                                                                                                                                        "value": "20J/501Y.V3"
                                                                                                                                                                      },
                                                                                                                                                                      "div": 33,
                                                                                                                                                                      "custom_location": {
                                                                                                                                                                        "confidence": {
                                                                                                                                                                          "Brazil": 0.9989360404815322
                                                                                                                                                                        },
                                                                                                                                                                        "entropy": 0.00878119267858048,
                                                                                                                                                                        "value": "Brazil"
                                                                                                                                                                      },
                                                                                                                                                                      "num_date": {
                                                                                                                                                                        "confidence": [
                                                                                                                                                                          2020.9741340340404,
                                                                                                                                                                          2020.99043715847
                                                                                                                                                                        ],
                                                                                                                                                                        "value": 2020.9872730096172
                                                                                                                                                                      },
                                                                                                                                                                      "subclade_membership": {
                                                                                                                                                                        "value": "20J/501Y.V3"
                                                                                                                                                                      }
                                                                                                                                                                    }
                                                                                                                                                                  }
                                                                                                                                                                ],
                                                                                                                                                                "name": "NODE_0003975",
                                                                                                                                                                "node_attrs": {
                                                                                                                                                                  "clade_membership": {
                                                                                                                                                                    "value": "20J/501Y.V3"
                                                                                                                                                                  },
                                                                                                                                                                  "div": 33,
                                                                                                                                                                  "custom_location": {
                                                                                                                                                                    "confidence": {
                                                                                                                                                                      "Brazil": 0.9989351065957002
                                                                                                                                                                    },
                                                                                                                                                                    "entropy": 0.008787727800704942,
                                                                                                                                                                    "value": "Brazil"
                                                                                                                                                                  },
                                                                                                                                                                  "num_date": {
                                                                                                                                                                    "confidence": [
                                                                                                                                                                      2020.9664500493652,
                                                                                                                                                                      2020.989672786391
                                                                                                                                                                    ],
                                                                                                                                                                    "value": 2020.9796179915256
                                                                                                                                                                  },
                                                                                                                                                                  "subclade_membership": {
                                                                                                                                                                    "value": "20J/501Y.V3"
                                                                                                                                                                  }
                                                                                                                                                                }
                                                                                                                                                              }
                                                                                                                                                            ],
                                                                                                                                                            "name": "NODE_0003974",
                                                                                                                                                            "node_attrs": {
                                                                                                                                                              "clade_membership": {
                                                                                                                                                                "value": "20J/501Y.V3"
                                                                                                                                                              },
                                                                                                                                                              "div": 33,
                                                                                                                                                              "custom_location": {
                                                                                                                                                                "confidence": {
                                                                                                                                                                  "Brazil": 0.998925697000192
                                                                                                                                                                },
                                                                                                                                                                "entropy": 0.008853803106341283,
                                                                                                                                                                "value": "Brazil"
                                                                                                                                                              },
                                                                                                                                                              "num_date": {
                                                                                                                                                                "confidence": [
                                                                                                                                                                  2020.9598309680355,
                                                                                                                                                                  2020.9857794062552
                                                                                                                                                                ],
                                                                                                                                                                "value": 2020.9712108680196
                                                                                                                                                              },
                                                                                                                                                              "subclade_membership": {
                                                                                                                                                                "value": "20J/501Y.V3"
                                                                                                                                                              }
                                                                                                                                                            }
                                                                                                                                                          }
                                                                                                                                                        ],
                                                                                                                                                        "name": "NODE_0003968",
                                                                                                                                                        "node_attrs": {
                                                                                                                                                          "clade_membership": {
                                                                                                                                                            "value": "20J/501Y.V3"
                                                                                                                                                          },
                                                                                                                                                          "div": 33,
                                                                                                                                                          "custom_location": {
                                                                                                                                                            "confidence": {
                                                                                                                                                              "Brazil": 0.998822253946928,
                                                                                                                                                              "Rio Grande do Sul": 0.0010463802785083093
                                                                                                                                                            },
                                                                                                                                                            "entropy": 0.009581346741215935,
                                                                                                                                                            "value": "Brazil"
                                                                                                                                                          },
                                                                                                                                                          "num_date": {
                                                                                                                                                            "confidence": [
                                                                                                                                                              2020.9500924948418,
                                                                                                                                                              2020.9794940656905
                                                                                                                                                            ],
                                                                                                                                                            "value": 2020.9621629235428
                                                                                                                                                          },
                                                                                                                                                          "subclade_membership": {
                                                                                                                                                            "value": "20J/501Y.V3"
                                                                                                                                                          }
                                                                                                                                                        }
                                                                                                                                                      }
                                                                                                                                                    ],
                                                                                                                                                    "name": "NODE_0003960",
                                                                                                                                                    "node_attrs": {
                                                                                                                                                      "clade_membership": {
                                                                                                                                                        "value": "20J/501Y.V3"
                                                                                                                                                      },
                                                                                                                                                      "div": 33,
                                                                                                                                                      "custom_location": {
                                                                                                                                                        "confidence": {
                                                                                                                                                          "Brazil": 0.998811912099708,
                                                                                                                                                          "Rio Grande do Sul": 0.0010564738024870363
                                                                                                                                                        },
                                                                                                                                                        "entropy": 0.009652835231725537,
                                                                                                                                                        "value": "Brazil"
                                                                                                                                                      },
                                                                                                                                                      "num_date": {
                                                                                                                                                        "confidence": [
                                                                                                                                                          2020.9408497503296,
                                                                                                                                                          2020.9746943306034
                                                                                                                                                        ],
                                                                                                                                                        "value": 2020.959439791205
                                                                                                                                                      },
                                                                                                                                                      "subclade_membership": {
                                                                                                                                                        "value": "20J/501Y.V3"
                                                                                                                                                      }
                                                                                                                                                    }
                                                                                                                                                  }
                                                                                                                                                ],
                                                                                                                                                "name": "NODE_0003952",
                                                                                                                                                "node_attrs": {
                                                                                                                                                  "clade_membership": {
                                                                                                                                                    "value": "20J/501Y.V3"
                                                                                                                                                  },
                                                                                                                                                  "div": 33,
                                                                                                                                                  "custom_location": {
                                                                                                                                                    "confidence": {
                                                                                                                                                      "Brazil": 0.9988110372849506,
                                                                                                                                                      "Rio Grande do Sul": 0.0010573377995752391
                                                                                                                                                    },
                                                                                                                                                    "entropy": 0.009658854156437878,
                                                                                                                                                    "value": "Brazil"
                                                                                                                                                  },
                                                                                                                                                  "num_date": {
                                                                                                                                                    "confidence": [
                                                                                                                                                      2020.9333814639872,
                                                                                                                                                      2020.9718959864538
                                                                                                                                                    ],
                                                                                                                                                    "value": 2020.951938924891
                                                                                                                                                  },
                                                                                                                                                  "subclade_membership": {
                                                                                                                                                    "value": "20J/501Y.V3"
                                                                                                                                                  }
                                                                                                                                                }
                                                                                                                                              }
                                                                                                                                            ],
                                                                                                                                            "name": "NODE_0003946",
                                                                                                                                            "node_attrs": {
                                                                                                                                              "clade_membership": {
                                                                                                                                                "value": "20J/501Y.V3"
                                                                                                                                              },
                                                                                                                                              "div": 33,
                                                                                                                                              "custom_location": {
                                                                                                                                                "confidence": {
                                                                                                                                                  "Brazil": 0.9988119028479905,
                                                                                                                                                  "Rio Grande do Sul": 0.0010564830217681326
                                                                                                                                                },
                                                                                                                                                "entropy": 0.009652898699670454,
                                                                                                                                                "value": "Brazil"
                                                                                                                                              },
                                                                                                                                              "num_date": {
                                                                                                                                                "confidence": [
                                                                                                                                                  2020.933017004213,
                                                                                                                                                  2020.9561422535296
                                                                                                                                                ],
                                                                                                                                                "value": 2020.9463456887606
                                                                                                                                              },
                                                                                                                                              "subclade_membership": {
                                                                                                                                                "value": "20J/501Y.V3"
                                                                                                                                              }
                                                                                                                                            }
                                                                                                                                          }
                                                                                                                                        ],
                                                                                                                                        "name": "NODE_0003939",
                                                                                                                                        "node_attrs": {
                                                                                                                                          "clade_membership": {
                                                                                                                                            "value": "20J/501Y.V3"
                                                                                                                                          },
                                                                                                                                          "div": 33,
                                                                                                                                          "custom_location": {
                                                                                                                                            "confidence": {
                                                                                                                                              "Brazil": 0.9988213769736406,
                                                                                                                                              "Rio Grande do Sul": 0.0010472463916106243
                                                                                                                                            },
                                                                                                                                            "entropy": 0.009587388903654393,
                                                                                                                                            "value": "Brazil"
                                                                                                                                          },
                                                                                                                                          "num_date": {
                                                                                                                                            "confidence": [
                                                                                                                                              2020.9329925214975,
                                                                                                                                              2020.948836472405
                                                                                                                                            ],
                                                                                                                                            "value": 2020.9439310653127
                                                                                                                                          },
                                                                                                                                          "subclade_membership": {
                                                                                                                                            "value": "20J/501Y.V3"
                                                                                                                                          }
                                                                                                                                        }
                                                                                                                                      }
                                                                                                                                    ],
                                                                                                                                    "name": "NODE_0003938",
                                                                                                                                    "node_attrs": {
                                                                                                                                      "clade_membership": {
                                                                                                                                        "value": "20J/501Y.V3"
                                                                                                                                      },
                                                                                                                                      "div": 33,
                                                                                                                                      "custom_location": {
                                                                                                                                        "confidence": {
                                                                                                                                          "Brazil": 0.998916221768086
                                                                                                                                        },
                                                                                                                                        "entropy": 0.008920246164064956,
                                                                                                                                        "value": "Brazil"
                                                                                                                                      },
                                                                                                                                      "num_date": {
                                                                                                                                        "confidence": [
                                                                                                                                          2020.9279653174826,
                                                                                                                                          2020.941165437651
                                                                                                                                        ],
                                                                                                                                        "value": 2020.9402417877072
                                                                                                                                      },
                                                                                                                                      "subclade_membership": {
                                                                                                                                        "value": "20J/501Y.V3"
                                                                                                                                      }
                                                                                                                                    }
                                                                                                                                  }
                                                                                                                                ],
                                                                                                                                "name": "NODE_0003932",
                                                                                                                                "node_attrs": {
                                                                                                                                  "clade_membership": {
                                                                                                                                    "value": "20J/501Y.V3"
                                                                                                                                  },
                                                                                                                                  "div": 33,
                                                                                                                                  "custom_location": {
                                                                                                                                    "confidence": {
                                                                                                                                      "Brazil": 0.9988317675331209,
                                                                                                                                      "Rio Grande do Sul": 0.001037104507647618
                                                                                                                                    },
                                                                                                                                    "entropy": 0.009515475255764776,
                                                                                                                                    "value": "Brazil"
                                                                                                                                  },
                                                                                                                                  "num_date": {
                                                                                                                                    "confidence": [
                                                                                                                                      2020.9070582012853,
                                                                                                                                      2020.9313919893655
                                                                                                                                    ],
                                                                                                                                    "value": 2020.9313919893655
                                                                                                                                  },
                                                                                                                                  "subclade_membership": {
                                                                                                                                    "value": "20J/501Y.V3"
                                                                                                                                  }
                                                                                                                                }
                                                                                                                              }
                                                                                                                            ],
                                                                                                                            "name": "NODE_0003927",
                                                                                                                            "node_attrs": {
                                                                                                                              "clade_membership": {
                                                                                                                                "value": "20J/501Y.V3"
                                                                                                                              },
                                                                                                                              "div": 33,
                                                                                                                              "custom_location": {
                                                                                                                                "confidence": {
                                                                                                                                  "Brazil": 0.9988250238864483,
                                                                                                                                  "Rio Grande do Sul": 0.0010436438888178055
                                                                                                                                },
                                                                                                                                "entropy": 0.009562259454088857,
                                                                                                                                "value": "Brazil"
                                                                                                                              },
                                                                                                                              "num_date": {
                                                                                                                                "confidence": [
                                                                                                                                  2020.9111140659554,
                                                                                                                                  2020.9281662814803
                                                                                                                                ],
                                                                                                                                "value": 2020.9265603814538
                                                                                                                              },
                                                                                                                              "subclade_membership": {
                                                                                                                                "value": "20J/501Y.V3"
                                                                                                                              }
                                                                                                                            }
                                                                                                                          }
                                                                                                                        ],
                                                                                                                        "name": "NODE_0003926",
                                                                                                                        "node_attrs": {
                                                                                                                          "clade_membership": {
                                                                                                                            "value": "20J/501Y.V3"
                                                                                                                          },
                                                                                                                          "div": 33,
                                                                                                                          "custom_location": {
                                                                                                                            "confidence": {
                                                                                                                              "Brazil": 0.998925075750534
                                                                                                                            },
                                                                                                                            "entropy": 0.008858147722372521,
                                                                                                                            "value": "Brazil"
                                                                                                                          },
                                                                                                                          "num_date": {
                                                                                                                            "confidence": [
                                                                                                                              2020.8867745156526,
                                                                                                                              2020.9188167099674
                                                                                                                            ],
                                                                                                                            "value": 2020.9188167099674
                                                                                                                          },
                                                                                                                          "subclade_membership": {
                                                                                                                            "value": "20J/501Y.V3"
                                                                                                                          }
                                                                                                                        }
                                                                                                                      }
                                                                                                                    ],
                                                                                                                    "name": "NODE_0003924",
                                                                                                                    "node_attrs": {
                                                                                                                      "clade_membership": {
                                                                                                                        "value": "20J/501Y.V3"
                                                                                                                      },
                                                                                                                      "div": 33,
                                                                                                                      "custom_location": {
                                                                                                                        "confidence": {
                                                                                                                          "Brazil": 0.9989256115438712
                                                                                                                        },
                                                                                                                        "entropy": 0.008854399224238231,
                                                                                                                        "value": "Brazil"
                                                                                                                      },
                                                                                                                      "num_date": {
                                                                                                                        "confidence": [
                                                                                                                          2020.8937693340604,
                                                                                                                          2020.9167245691797
                                                                                                                        ],
                                                                                                                        "value": 2020.911452606559
                                                                                                                      },
                                                                                                                      "subclade_membership": {
                                                                                                                        "value": "20J/501Y.V3"
                                                                                                                      }
                                                                                                                    }
                                                                                                                  }
                                                                                                                ],
                                                                                                                "name": "NODE_0003919",
                                                                                                                "node_attrs": {
                                                                                                                  "clade_membership": {
                                                                                                                    "value": "20J/501Y.V3"
                                                                                                                  },
                                                                                                                  "div": 33,
                                                                                                                  "custom_location": {
                                                                                                                    "confidence": {
                                                                                                                      "Brazil": 0.9988314376594203,
                                                                                                                      "Rio Grande do Sul": 0.001037432257912005
                                                                                                                    },
                                                                                                                    "entropy": 0.00951774650188141,
                                                                                                                    "value": "Brazil"
                                                                                                                  },
                                                                                                                  "num_date": {
                                                                                                                    "confidence": [
                                                                                                                      2020.887834755259,
                                                                                                                      2020.914417472395
                                                                                                                    ],
                                                                                                                    "value": 2020.905073659898
                                                                                                                  },
                                                                                                                  "subclade_membership": {
                                                                                                                    "value": "20J/501Y.V3"
                                                                                                                  }
                                                                                                                }
                                                                                                              }
                                                                                                            ],
                                                                                                            "name": "NODE_0003857",
                                                                                                            "node_attrs": {
                                                                                                              "clade_membership": {
                                                                                                                "value": "20J/501Y.V3"
                                                                                                              },
                                                                                                              "div": 33,
                                                                                                              "custom_location": {
                                                                                                                "confidence": {
                                                                                                                  "Brazil": 0.9988116380832562,
                                                                                                                  "Rio Grande do Sul": 0.0010567398203815458
                                                                                                                },
                                                                                                                "entropy": 0.00965473117987915,
                                                                                                                "value": "Brazil"
                                                                                                              },
                                                                                                              "num_date": {
                                                                                                                "confidence": [
                                                                                                                  2020.8812231740922,
                                                                                                                  2020.9081697518507
                                                                                                                ],
                                                                                                                "value": 2020.897318291801
                                                                                                              },
                                                                                                              "subclade_membership": {
                                                                                                                "value": "20J/501Y.V3"
                                                                                                              }
                                                                                                            }
                                                                                                          }
                                                                                                        ],
                                                                                                        "name": "NODE_0003838",
                                                                                                        "node_attrs": {
                                                                                                          "clade_membership": {
                                                                                                            "value": "20J/501Y.V3"
                                                                                                          },
                                                                                                          "div": 33,
                                                                                                          "custom_location": {
                                                                                                            "confidence": {
                                                                                                              "Brazil": 0.9988108266524446,
                                                                                                              "Rio Grande do Sul": 0.001057405327253152
                                                                                                            },
                                                                                                            "entropy": 0.009660626183915286,
                                                                                                            "value": "Brazil"
                                                                                                          },
                                                                                                          "num_date": {
                                                                                                            "confidence": [
                                                                                                              2020.8787541371235,
                                                                                                              2020.8987511287532
                                                                                                            ],
                                                                                                            "value": 2020.8952541603353
                                                                                                          },
                                                                                                          "subclade_membership": {
                                                                                                            "value": "20J/501Y.V3"
                                                                                                          }
                                                                                                        }
                                                                                                      }
                                                                                                    ],
                                                                                                    "name": "NODE_0003835",
                                                                                                    "node_attrs": {
                                                                                                      "clade_membership": {
                                                                                                        "value": "20J/501Y.V3"
                                                                                                      },
                                                                                                      "div": 33,
                                                                                                      "custom_location": {
                                                                                                        "confidence": {
                                                                                                          "Brazil": 0.9989107753523585
                                                                                                        },
                                                                                                        "entropy": 0.008965433053865924,
                                                                                                        "value": "Brazil"
                                                                                                      },
                                                                                                      "num_date": {
                                                                                                        "confidence": [
                                                                                                          2020.8408543705282,
                                                                                                          2020.890318275721
                                                                                                        ],
                                                                                                        "value": 2020.890318275721
                                                                                                      },
                                                                                                      "subclade_membership": {
                                                                                                        "value": "20J/501Y.V3"
                                                                                                      }
                                                                                                    }
                                                                                                  }
                                                                                                ],
                                                                                                "name": "NODE_0003832",
                                                                                                "node_attrs": {
                                                                                                  "clade_membership": {
                                                                                                    "value": "20J/501Y.V3"
                                                                                                  },
                                                                                                  "div": 33,
                                                                                                  "custom_location": {
                                                                                                    "confidence": {
                                                                                                      "Brazil": 0.9987414513312171,
                                                                                                      "Rio Grande do Sul": 0.001049290922957467
                                                                                                    },
                                                                                                    "entropy": 0.01029363046297184,
                                                                                                    "value": "Brazil"
                                                                                                  },
                                                                                                  "num_date": {
                                                                                                    "confidence": [
                                                                                                      2020.865681140113,
                                                                                                      2020.8845722812227
                                                                                                    ],
                                                                                                    "value": 2020.8831542542734
                                                                                                  },
                                                                                                  "subclade_membership": {
                                                                                                    "value": "20J/501Y.V3"
                                                                                                  }
                                                                                                }
                                                                                              }
                                                                                            ],
                                                                                            "name": "NODE_0003829",
                                                                                            "node_attrs": {
                                                                                              "clade_membership": {
                                                                                                "value": "20J/501Y.V3"
                                                                                              },
                                                                                              "div": 33,
                                                                                              "custom_location": {
                                                                                                "confidence": {
                                                                                                  "Brazil": 0.9989213012970437
                                                                                                },
                                                                                                "entropy": 0.008891665586390747,
                                                                                                "value": "Brazil"
                                                                                              },
                                                                                              "num_date": {
                                                                                                "confidence": [
                                                                                                  2020.8605356678652,
                                                                                                  2020.8793867972377
                                                                                                ],
                                                                                                "value": 2020.8779933434178
                                                                                              },
                                                                                              "subclade_membership": {
                                                                                                "value": "20J/501Y.V3"
                                                                                              }
                                                                                            }
                                                                                          }
                                                                                        ],
                                                                                        "name": "NODE_0003824",
                                                                                        "node_attrs": {
                                                                                          "clade_membership": {
                                                                                            "value": "20J/501Y.V3"
                                                                                          },
                                                                                          "div": 33,
                                                                                          "custom_location": {
                                                                                            "confidence": {
                                                                                              "Brazil": 0.9989263138664071
                                                                                            },
                                                                                            "entropy": 0.008849791981022728,
                                                                                            "value": "Brazil"
                                                                                          },
                                                                                          "num_date": {
                                                                                            "confidence": [
                                                                                              2020.7605906581848,
                                                                                              2020.876344885907
                                                                                            ],
                                                                                            "value": 2020.8717061135137
                                                                                          },
                                                                                          "subclade_membership": {
                                                                                            "value": "20J/501Y.V3"
                                                                                          }
                                                                                        }
                                                                                      }
                                                                                    ],
                                                                                    "name": "NODE_0003822",
                                                                                    "node_attrs": {
                                                                                      "clade_membership": {
                                                                                        "value": "20J/501Y.V3"
                                                                                      },
                                                                                      "div": 33,
                                                                                      "custom_location": {
                                                                                        "confidence": {
                                                                                          "Brazil": 0.9988418227088867,
                                                                                          "Rio Grande do Sul": 0.0010272902906045458
                                                                                        },
                                                                                        "entropy": 0.009445786983175688,
                                                                                        "value": "Brazil"
                                                                                      },
                                                                                      "num_date": {
                                                                                        "confidence": [
                                                                                          2020.7613229040921,
                                                                                          2020.8749045153972
                                                                                        ],
                                                                                        "value": 2020.8668163044824
                                                                                      },
                                                                                      "subclade_membership": {
                                                                                        "value": "20J/501Y.V3"
                                                                                      }
                                                                                    }
                                                                                  }
                                                                                ],
                                                                                "name": "NODE_0003821",
                                                                                "node_attrs": {
                                                                                  "clade_membership": {
                                                                                    "value": "20J/501Y.V3"
                                                                                  },
                                                                                  "div": 33,
                                                                                  "custom_location": {
                                                                                    "confidence": {
                                                                                      "Brazil": 0.9989172589104374
                                                                                    },
                                                                                    "entropy": 0.008913010473939597,
                                                                                    "value": "Brazil"
                                                                                  },
                                                                                  "num_date": {
                                                                                    "confidence": [
                                                                                      2020.762697552693,
                                                                                      2020.8726584787062
                                                                                    ],
                                                                                    "value": 2020.8610846592314
                                                                                  },
                                                                                  "subclade_membership": {
                                                                                    "value": "20J/501Y.V3"
                                                                                  }
                                                                                }
                                                                              }
                                                                            ],
                                                                            "name": "NODE_0003816",
                                                                            "node_attrs": {
                                                                              "clade_membership": {
                                                                                "value": "20J/501Y.V3"
                                                                              },
                                                                              "div": 33,
                                                                              "custom_location": {
                                                                                "confidence": {
                                                                                  "Brazil": 0.9988225399159353,
                                                                                  "Rio Grande do Sul": 0.0010460960698764226
                                                                                },
                                                                                "entropy": 0.009579380429266229,
                                                                                "value": "Brazil"
                                                                              },
                                                                              "num_date": {
                                                                                "confidence": [
                                                                                  2020.7639193517384,
                                                                                  2020.8696487602504
                                                                                ],
                                                                                "value": 2020.8584691702467
                                                                              },
                                                                              "subclade_membership": {
                                                                                "value": "20J/501Y.V3"
                                                                              }
                                                                            }
                                                                          }
                                                                        ],
                                                                        "name": "NODE_0003681",
                                                                        "node_attrs": {
                                                                          "clade_membership": {
                                                                            "value": "20J/501Y.V3"
                                                                          },
                                                                          "div": 33,
                                                                          "custom_location": {
                                                                            "confidence": {
                                                                              "Brazil": 0.9988224768655618,
                                                                              "Rio Grande do Sul": 0.0010461588135391368
                                                                            },
                                                                            "entropy": 0.0095798137016819,
                                                                            "value": "Brazil"
                                                                          },
                                                                          "num_date": {
                                                                            "confidence": [
                                                                              2020.7656340884216,
                                                                              2020.863706017864
                                                                            ],
                                                                            "value": 2020.8545875643508
                                                                          },
                                                                          "subclade_membership": {
                                                                            "value": "20J/501Y.V3"
                                                                          }
                                                                        }
                                                                      }
                                                                    ],
                                                                    "name": "NODE_0003678",
                                                                    "node_attrs": {
                                                                      "clade_membership": {
                                                                        "value": "20J/501Y.V3"
                                                                      },
                                                                      "div": 33,
                                                                      "custom_location": {
                                                                        "confidence": {
                                                                          "Brazil": 0.9988234070135712,
                                                                          "Rio Grande do Sul": 0.0010452399486380224
                                                                        },
                                                                        "entropy": 0.009573404743015181,
                                                                        "value": "Brazil"
                                                                      },
                                                                      "num_date": {
                                                                        "confidence": [
                                                                          2020.7670009072212,
                                                                          2020.8593943572196
                                                                        ],
                                                                        "value": 2020.84904218441
                                                                      },
                                                                      "subclade_membership": {
                                                                        "value": "20J/501Y.V3"
                                                                      }
                                                                    }
                                                                  }
                                                                ],
                                                                "name": "NODE_0003676",
                                                                "node_attrs": {
                                                                  "clade_membership": {
                                                                    "value": "20J/501Y.V3"
                                                                  },
                                                                  "div": 33,
                                                                  "custom_location": {
                                                                    "confidence": {
                                                                      "Brazil": 0.998832784369229,
                                                                      "Rio Grande do Sul": 0.0010360996413448032
                                                                    },
                                                                    "entropy": 0.009508461020483102,
                                                                    "value": "Brazil"
                                                                  },
                                                                  "num_date": {
                                                                    "confidence": [
                                                                      2020.7688766011288,
                                                                      2020.8498404792447
                                                                    ],
                                                                    "value": 2020.8430232582377
                                                                  },
                                                                  "subclade_membership": {
                                                                    "value": "20J/501Y.V3"
                                                                  }
                                                                }
                                                              }
                                                            ],
                                                            "name": "NODE_0003675",
                                                            "node_attrs": {
                                                              "clade_membership": {
                                                                "value": "20J/501Y.V3"
                                                              },
                                                              "div": 33,
                                                              "custom_location": {
                                                                "confidence": {
                                                                  "Brazil": 0.9989273878179705
                                                                },
                                                                "entropy": 0.008841985201070624,
                                                                "value": "Brazil"
                                                              },
                                                              "num_date": {
                                                                "confidence": [
                                                                  2020.7703465647016,
                                                                  2020.8466477835896
                                                                ],
                                                                "value": 2020.8395262128868
                                                              },
                                                              "subclade_membership": {
                                                                "value": "20J/501Y.V3"
                                                              }
                                                            }
                                                          }
                                                        ],
                                                        "name": "NODE_0003674",
                                                        "node_attrs": {
                                                          "clade_membership": {
                                                            "value": "20J/501Y.V3"
                                                          },
                                                          "div": 33,
                                                          "custom_location": {
                                                            "confidence": {
                                                              "Brazil": 0.9989429866316176
                                                            },
                                                            "entropy": 0.008732284143131926,
                                                            "value": "Brazil"
                                                          },
                                                          "num_date": {
                                                            "confidence": [
                                                              2020.7718884882556,
                                                              2020.8410670169394
                                                            ],
                                                            "value": 2020.8328640163227
                                                          },
                                                          "subclade_membership": {
                                                            "value": "20J/501Y.V3"
                                                          }
                                                        }
                                                      }
                                                    ],
                                                    "name": "NODE_0003669",
                                                    "node_attrs": {
                                                      "clade_membership": {
                                                        "value": "20J/501Y.V3"
                                                      },
                                                      "div": 33,
                                                      "custom_location": {
                                                        "confidence": {
                                                          "Brazil": 0.9990219338372096
                                                        },
                                                        "entropy": 0.008167265245035187,
                                                        "value": "Brazil"
                                                      },
                                                      "num_date": {
                                                        "confidence": [
                                                          2020.7729302559565,
                                                          2020.8400816378532
                                                        ],
                                                        "value": 2020.8247011792998
                                                      },
                                                      "subclade_membership": {
                                                        "value": "20J/501Y.V3"
                                                      }
                                                    }
                                                  }
                                                ],
                                                "name": "NODE_0001719",
                                                "node_attrs": {
                                                  "clade_membership": {
                                                    "value": "20J/501Y.V3"
                                                  },
                                                  "div": 33,
                                                  "custom_location": {
                                                    "confidence": {
                                                      "Brazil": 0.9999999995519061
                                                    },
                                                    "entropy": 1.009232389551693e-08,
                                                    "value": "Brazil"
                                                  },
                                                  "num_date": {
                                                    "confidence": [
                                                      2020.7778581891425,
                                                      2020.8372102835922
                                                    ],
                                                    "value": 2020.8243586731028
                                                  },
                                                  "subclade_membership": {
                                                    "value": "20J/501Y.V3"
                                                  }
                                                }
                                              }
                                            ],
                                            "name": "NODE_0001646",
                                            "node_attrs": {
                                              "clade_membership": {
                                                "value": "20J/501Y.V3"
                                              },
                                              "div": 32,
                                              "custom_location": {
                                                "confidence": {
                                                  "Brazil": 0.9999999933246139
                                                },
                                                "entropy": 1.341032115972762e-07,
                                                "value": "Brazil"
                                              },
                                              "num_date": {
                                                "confidence": [
                                                  2020.7531607960855,
                                                  2020.8349837192252
                                                ],
                                                "value": 2020.8065348622092
                                              },
                                              "subclade_membership": {
                                                "value": "20J/501Y.V3"
                                              }
                                            }
                                          }
                                        ],
                                        "name": "NODE_0001645",
                                        "node_attrs": {
                                          "clade_membership": {
                                            "value": "20B"
                                          },
                                          "div": 22,
                                          "custom_location": {
                                            "confidence": {
                                              "Brazil": 0.9991065917429313
                                            },
                                            "entropy": 0.007554291957602116,
                                            "value": "Brazil"
                                          },
                                          "num_date": {
                                            "confidence": [
                                              2020.3994098972978,
                                              2020.6443464627257
                                            ],
                                            "value": 2020.570384929428
                                          },
                                          "subclade_membership": {
                                            "value": "20B"
                                          }
                                        }
                                      }
                                    ],
                                    "name": "NODE_0001623",
                                    "node_attrs": {
                                      "clade_membership": {
                                        "value": "20B"
                                      },
                                      "div": 11,
                                      "custom_location": {
                                        "confidence": {
                                          "Brazil": 0.9999127901061323
                                        },
                                        "entropy": 0.0009243578247317787,
                                        "value": "Brazil"
                                      },
                                      "num_date": {
                                        "confidence": [
                                          2020.2247006214518,
                                          2020.4003396055718
                                        ],
                                        "value": 2020.2495652585424
                                      },
                                      "subclade_membership": {
                                        "value": "20B"
                                      }
                                    }
                                  }
                                ],
                                "name": "NODE_0001574",
                                "node_attrs": {
                                  "clade_membership": {
                                    "value": "20B"
                                  },
                                  "div": 10,
                                  "custom_location": {
                                    "confidence": {
                                      "Brazil": 0.9999999528266547
                                    },
                                    "entropy": 8.42962229536188e-07,
                                    "value": "Brazil"
                                  },
                                  "num_date": {
                                    "confidence": [
                                      2020.2136655385245,
                                      2020.232995734221
                                    ],
                                    "value": 2020.2251037330568
                                  },
                                  "subclade_membership": {
                                    "value": "20B"
                                  }
                                }
                              },
                              {
                                "branch_attrs": {
                                  "labels": {
                                    "aa": "ORF1a: L3930F"
                                  },
                                  "mutations": {
                                    "ORF1a": [
                                      "L3930F"
                                    ],
                                    "nuc": [
                                      "C12053T"
                                    ]
                                  }
                                },
                                "children": [
                                  {
                                    "branch_attrs": {
                                      "labels": {
                                        "aa": "ORF1b: I97V"
                                      },
                                      "mutations": {
                                        "ORF1b": [
                                          "I97V"
                                        ],
                                        "nuc": [
                                          "C5140T",
                                          "A13756G",
                                          "T21388C",
                                          "T29760A",
                                          "G29764A"
                                        ]
                                      }
                                    },
                                    "name": "Brazil/AL-30271/2020",
                                    "node_attrs": {
                                      "author": {
                                        "author": "Paola Resende et al",
                                        "value": "Paola Resende et al B"
                                      },
                                      "clade_membership": {
                                        "value": "20B"
                                      },
                                      "country": {
                                        "value": "Brazil"
                                      },
                                      "div": 14,
                                      "division": {
                                        "value": "Alagoas"
                                      },
                                      "division_exposure": {
                                        "value": "Alagoas"
                                      },
                                      "gisaid_epi_isl": {
                                        "value": "EPI_ISL_792643"
                                      },
                                      "host": {
                                        "value": "Human"
                                      },
                                      "custom_location": {
                                        "confidence": {
                                          "Brazil": 1.0
                                        },
                                        "entropy": -1.000088900581841e-12,
                                        "value": "Brazil"
                                      },
                                      "num_date": {
                                        "confidence": [
                                          2020.3210382513662,
                                          2020.3210382513662
                                        ],
                                        "value": 2020.3210382513662
                                      },
                                      "originating_lab": {
                                        "value": "LACEN-AL"
                                      },
                                      "pangolin_lineage": {
                                        "value": "B.1.1.28"
                                      },
                                      "recency": {
                                        "value": "Older"
                                      },
                                      "region": {
                                        "value": "South America"
                                      },
                                      "region_exposure": {
                                        "value": "South America"
                                      },
                                      "subclade_membership": {
                                        "value": "20B"
                                      },
                                      "submitting_lab": {
                                        "value": "Laboratory of Respiratory Viruses and Measles, Oswaldo Cruz Institute, FIOCRUZ"
                                      },
                                      "url": "https://www.gisaid.org"
                                    }
                                  },
                                  {
                                    "branch_attrs": {
                                      "labels": {
                                        "aa": "N: N8Y; ORF1a: V868L, P3371L, L3919I; ORF1b: T1027I; ORF9b: K4N; S: Q677H"
                                      },
                                      "mutations": {
                                        "N": [
                                          "N8Y"
                                        ],
                                        "ORF1a": [
                                          "V868L",
                                          "P3371L",
                                          "L3919I"
                                        ],
                                        "ORF1b": [
                                          "T1027I"
                                        ],
                                        "ORF9b": [
                                          "K4N"
                                        ],
                                        "S": [
                                          "Q677H"
                                        ],
                                        "nuc": [
                                          "G2867T",
                                          "C10377T",
                                          "C10615T",
                                          "C12020A",
                                          "C16547T",
                                          "A18801G",
                                          "G23593T",
                                          "A28295T"
                                        ]
                                      }
                                    },
                                    "name": "Brazil/SP-BT6714/2020",
                                    "node_attrs": {

                                      "author": {
                                        "author": "Leila Sabrina Ullmann et al",
                                        "value": "Leila Sabrina Ullmann et al"
                                      },
                                      "clade_membership": {
                                        "value": "20B"
                                      },
                                      "country": {
                                        "value": "Brazil"
                                      },
                                      "div": 17,
                                      "division": {
                                        "value": "S\u00e3o Paulo"
                                      },
                                      "division_exposure": {
                                        "value": "S\u00e3o Paulo"
                                      },
                                      "gisaid_epi_isl": {
                                        "value": "EPI_ISL_888671"
                                      },
                                      "host": {
                                        "value": "Human"
                                      },
                                      "custom_location": {
                                        "confidence": {
                                          "Brazil": 1.0
                                        },
                                        "entropy": -1.000088900581841e-12,
                                        "value": "Brazil"
                                      },
                                      "location": {
                                        "value": "Sao Jose Dos Campos"
                                      },
                                      "num_date": {
                                        "confidence": [
                                          2020.1871584699454,
                                          2020.1871584699454
                                        ],
                                        "value": 2020.1871584699454
                                      },
                                      "originating_lab": {
                                        "value": "Instituto de Biotecnologia - UNESP-Botucatu-SP"
                                      },
                                      "pangolin_lineage": {
                                        "value": "B.1.1.28"
                                      },
                                      "recency": {
                                        "value": "Older"
                                      },
                                      "region": {
                                        "value": "South America"
                                      },
                                      "region_exposure": {
                                        "value": "South America"
                                      },

                                      "subclade_membership": {
                                        "value": "20B"
                                      },
                                      "submitting_lab": {
                                        "value": "Instituto de Biotecnologia - UNESP-Botucatu-SP"
                                      },
                                      "url": "https://www.gisaid.org"
                                    }
                                  },
                                  {
                                    "branch_attrs": {
                                      "labels": {
                                        "aa": "E: V24L; ORF1a: V3261I"
                                      },
                                      "mutations": {
                                        "E": [
                                          "V24L"
                                        ],
                                        "ORF1a": [
                                          "V3261I"
                                        ],
                                        "nuc": [
                                          "A2002G",
                                          "C4582T",
                                          "G10046A",
                                          "A20511G",
                                          "G26314T",
                                          "G29781T"
                                        ]
                                      }
                                    },
                                    "name": "Brazil/PE-IAM991/2020",
                                    "node_attrs": {
                                      "author": {
                                        "author": "Marcelo Henrique Santos Paiva et al",
                                        "value": "Marcelo Henrique Santos Paiva et al"
                                      },
                                      "clade_membership": {
                                        "value": "20B"
                                      },
                                      "country": {
                                        "value": "Brazil"
                                      },
                                      "div": 15,
                                      "division": {
                                        "value": "Pernambuco"
                                      },
                                      "division_exposure": {
                                        "value": "Pernambuco"
                                      },
                                      "gisaid_epi_isl": {
                                        "value": "EPI_ISL_572371"
                                      },
                                      "host": {
                                        "value": "Human"
                                      },
                                      "custom_location": {
                                        "confidence": {
                                          "Brazil": 1.0
                                        },
                                        "entropy": -1.000088900581841e-12,
                                        "value": "Brazil"
                                      },
                                      "location": {
                                        "value": "Recife"
                                      },
                                      "num_date": {
                                        "confidence": [
                                          2020.3456284153006,
                                          2020.3456284153006
                                        ],
                                        "value": 2020.3456284153006
                                      },
                                      "originating_lab": {
                                        "value": "LACEN/PE"
                                      },
                                      "pangolin_lineage": {
                                        "value": "B.1.1.28"
                                      },
                                      "recency": {
                                        "value": "Older"
                                      },
                                      "region": {
                                        "value": "South America"
                                      },
                                      "region_exposure": {
                                        "value": "South America"
                                      },
                                      "subclade_membership": {
                                        "value": "20B"
                                      },
                                      "submitting_lab": {
                                        "value": "WallauLab, Aggeu Magalhaes Institute"
                                      },
                                      "url": "https://www.gisaid.org"
                                    }
                                  },
                                  {
                                    "branch_attrs": {
                                      "mutations": {}
                                    },
                                    "children": [
                                      {
                                        "branch_attrs": {
                                          "mutations": {}
                                        },
                                        "children": [
                                          {
                                            "branch_attrs": {
                                              "mutations": {}
                                            },
                                            "children": [
                                              {
                                                "branch_attrs": {
                                                  "mutations": {}
                                                },
                                                "children": [
                                                  {
                                                    "branch_attrs": {
                                                      "labels": {
                                                        "aa": "N: S2F; ORF1a: E772D, P1220L, Y1465C, S2193T; ORF1b: D901X, N902X, *2696X; ORF3a: V77I, D155Y; S: S940F"
                                                      },
                                                      "mutations": {
                                                        "N": [
                                                          "S2F"
                                                        ],
                                                        "ORF1a": [
                                                          "E772D",
                                                          "P1220L",
                                                          "Y1465C",
                                                          "S2193T"
                                                        ],
                                                        "ORF1b": [
                                                          "D901X",
                                                          "N902X",
                                                          "*2696X"
                                                        ],
                                                        "ORF3a": [
                                                          "V77I",
                                                          "D155Y"
                                                        ],
                                                        "S": [
                                                          "S940F"
                                                        ],
                                                        "nuc": [
                                                          "C478T",
                                                          "A2581C",
                                                          "C3924T",
                                                          "A4659G",
                                                          "T6842A",
                                                          "C14325T",
                                                          "A16169-",
                                                          "T16170-",
                                                          "A16171-",
                                                          "C16887T",
                                                          "C18687T",
                                                          "C21772T",
                                                          "C22498T",
                                                          "C23929T",
                                                          "C24381T",
                                                          "G24577A",
                                                          "G25621A",
                                                          "C25824T",
                                                          "G25855T",
                                                          "C28278T"
                                                        ]
                                                      }
                                                    },
                                                    "name": "Brazil/SP-HIAE-ID30/2020",
                                                    "node_attrs": {
                                                      "author": {
                                                        "author": "Deyvid Amgarten et al",
                                                        "value": "Deyvid Amgarten et al"
                                                      },
                                                      "clade_membership": {
                                                        "value": "20B"
                                                      },
                                                      "country": {
                                                        "value": "Brazil"
                                                      },
                                                      "div": 26,
                                                      "division": {
                                                        "value": "S\u00e3o Paulo"
                                                      },
                                                      "division_exposure": {
                                                        "value": "S\u00e3o Paulo"
                                                      },
                                                      "gisaid_epi_isl": {
                                                        "value": "EPI_ISL_861894"
                                                      },
                                                      "host": {
                                                        "value": "Human"
                                                      },
                                                      "custom_location": {
                                                        "confidence": {
                                                          "Brazil": 1.0
                                                        },
                                                        "entropy": -1.000088900581841e-12,
                                                        "value": "Brazil"
                                                      },
                                                      "num_date": {
                                                        "confidence": [
                                                          2020.886612021858,
                                                          2020.886612021858
                                                        ],
                                                        "value": 2020.886612021858
                                                      },
                                                      "originating_lab": {
                                                        "value": "LATE - Laborat\u00f3rio de T\u00e9cnicas Especiais - Hospital Israelita Albert Einstein"
                                                      },
                                                      "pangolin_lineage": {
                                                        "value": "B.1.1.28"
                                                      },
                                                      "recency": {
                                                        "value": "Older"
                                                      },
                                                      "region": {
                                                        "value": "South America"
                                                      },
                                                      "region_exposure": {
                                                        "value": "South America"
                                                      },

                                                      "subclade_membership": {
                                                        "value": "20B"
                                                      },
                                                      "submitting_lab": {
                                                        "value": "LATE - Laborat\u00f3rio de T\u00e9cnicas Especiais - Hospital Israelita Albert Einstein"
                                                      },
                                                      "url": "https://www.gisaid.org"
                                                    }
                                                  },
                                                  {
                                                    "branch_attrs": {
                                                      "labels": {
                                                        "aa": "M: A85V; ORF1a: I2227L; ORF1b: Y2393H"
                                                      },
                                                      "mutations": {
                                                        "M": [
                                                          "A85V"
                                                        ],
                                                        "ORF1a": [
                                                          "I2227L"
                                                        ],
                                                        "ORF1b": [
                                                          "Y2393H"
                                                        ],
                                                        "nuc": [
                                                          "G343T",
                                                          "A6502G",
                                                          "A6944C",
                                                          "G8371A",
                                                          "G14712T",
                                                          "T18132C",
                                                          "T20644C",
                                                          "G22225T",
                                                          "A26070G",
                                                          "C26776T",
                                                          "G29179T"
                                                        ]
                                                      }
                                                    },
                                                    "name": "Brazil/SP-BT6827/2020",
                                                    "node_attrs": {

                                                      "author": {
                                                        "author": "Leila Sabrina Ullmann et al",
                                                        "value": "Leila Sabrina Ullmann et al"
                                                      },
                                                      "clade_membership": {
                                                        "value": "20B"
                                                      },
                                                      "country": {
                                                        "value": "Brazil"
                                                      },
                                                      "div": 20,
                                                      "division": {
                                                        "value": "S\u00e3o Paulo"
                                                      },
                                                      "division_exposure": {
                                                        "value": "S\u00e3o Paulo"
                                                      },
                                                      "gisaid_epi_isl": {
                                                        "value": "EPI_ISL_861242"
                                                      },
                                                      "host": {
                                                        "value": "Human"
                                                      },
                                                      "custom_location": {
                                                        "confidence": {
                                                          "Brazil": 1.0
                                                        },
                                                        "entropy": -1.000088900581841e-12,
                                                        "value": "Brazil"
                                                      },
                                                      "location": {
                                                        "value": "Sao Jose Dos Campos"
                                                      },
                                                      "num_date": {
                                                        "confidence": [
                                                          2020.6844262295083,
                                                          2020.6844262295083
                                                        ],
                                                        "value": 2020.6844262295083
                                                      },
                                                      "originating_lab": {
                                                        "value": "Instituto de Biotecnologia - UNESP-Botucatu-SP"
                                                      },
                                                      "pangolin_lineage": {
                                                        "value": "B.1.1.28"
                                                      },
                                                      "recency": {
                                                        "value": "Older"
                                                      },
                                                      "region": {
                                                        "value": "South America"
                                                      },
                                                      "region_exposure": {
                                                        "value": "South America"
                                                      },

                                                      "subclade_membership": {
                                                        "value": "20B"
                                                      },
                                                      "submitting_lab": {
                                                        "value": "Instituto de Biotecnologia - UNESP-Botucatu-SP"
                                                      },
                                                      "url": "https://www.gisaid.org"
                                                    }
                                                  }
                                                ],
                                                "name": "NODE_0003984",
                                                "node_attrs": {
                                                  "clade_membership": {
                                                    "value": "20B"
                                                  },
                                                  "div": 9,
                                                  "custom_location": {
                                                    "confidence": {
                                                      "Brazil": 0.9940330413407453,
                                                      "Rio Grande do Sul": 0.005839111226461071
                                                    },
                                                    "entropy": 0.037177258962018206,
                                                    "value": "Brazil"
                                                  },
                                                  "num_date": {
                                                    "confidence": [
                                                      2020.2085605731693,
                                                      2020.4123689667597
                                                    ],
                                                    "value": 2020.249945509766
                                                  },
                                                  "subclade_membership": {
                                                    "value": "20B"
                                                  }
                                                }
                                              },
                                              {
                                                "branch_attrs": {
                                                  "mutations": {}
                                                },
                                                "children": [
                                                  {
                                                    "branch_attrs": {
                                                      "labels": {
                                                        "aa": "ORF1b: M657I"
                                                      },
                                                      "mutations": {
                                                        "ORF1b": [
                                                          "M657I"
                                                        ],
                                                        "nuc": [
                                                          "T5635C",
                                                          "T13752C",
                                                          "G15438T",
                                                          "G16236A"
                                                        ]
                                                      }
                                                    },
                                                    "children": [
                                                      {
                                                        "branch_attrs": {
                                                          "labels": {
                                                            "aa": "E: V24M; N: D3Y; S: C1247F"
                                                          },
                                                          "mutations": {
                                                            "E": [
                                                              "V24M"
                                                            ],
                                                            "N": [
                                                              "D3Y"
                                                            ],
                                                            "S": [
                                                              "C1247F"
                                                            ],
                                                            "nuc": [
                                                              "T21465C",
                                                              "C22264T",
                                                              "G25302T",
                                                              "G26314A",
                                                              "C27131T",
                                                              "G28280T",
                                                              "G29755T"
                                                            ]
                                                          }
                                                        },
                                                        "name": "Brazil/10594CVL/2020",
                                                        "node_attrs": {

                                                          "author": {
                                                            "author": "Sant'Anna et al.",
                                                            "value": "Sant'Anna et al."
                                                          },
                                                          "clade_membership": {
                                                            "value": "20B"
                                                          },
                                                          "country": {
                                                            "value": "Brazil"
                                                          },
                                                          "div": 20,
                                                          "division": {
                                                            "value": "Rio Grande do Sul"
                                                          },
                                                          "division_exposure": {
                                                            "value": "Rio Grande do Sul"
                                                          },
                                                          "host": {
                                                            "value": "human"
                                                          },
                                                          "custom_location": {
                                                            "confidence": {
                                                              "Rio Grande do Sul": 0.9999999999999999
                                                            },
                                                            "entropy": -9.99866855976916e-13,
                                                            "value": "Rio Grande do Sul"
                                                          },
                                                          "location": {
                                                            "value": "Campo Bom"
                                                          },
                                                          "num_date": {
                                                            "confidence": [
                                                              2020.5751366120219,
                                                              2020.5751366120219
                                                            ],
                                                            "value": 2020.5751366120219
                                                          },
                                                          "originating_lab": {
                                                            "value": "Pronto Atendimento Campo Bom"
                                                          },
                                                          "pangolin_lineage": {
                                                            "value": "B.1.1.28"
                                                          },
                                                          "recency": {
                                                            "value": "1-2 days ago"
                                                          },
                                                          "regiao": {
                                                            "value": "novo_hamburgo"
                                                          },
                                                          "region": {
                                                            "value": "South America"
                                                          },
                                                          "region_exposure": {
                                                            "value": "South America"
                                                          },

                                                          "subclade_membership": {
                                                            "value": "20B"
                                                          },
                                                          "submitting_lab": {
                                                            "value": "epiclin"
                                                          }
                                                        }
                                                      },
                                                      {
                                                        "branch_attrs": {
                                                          "mutations": {
                                                            "nuc": [
                                                              "A20889T",
                                                              "C29362T"
                                                            ]
                                                          }
                                                        },
                                                        "name": "Brazil/1801CVL/2020",
                                                        "node_attrs": {

                                                          "author": {
                                                            "author": "Sant'Anna et al.",
                                                            "value": "Sant'Anna et al."
                                                          },
                                                          "clade_membership": {
                                                            "value": "20B"
                                                          },
                                                          "country": {
                                                            "value": "Brazil"
                                                          },
                                                          "div": 15,
                                                          "division": {
                                                            "value": "Rio Grande do Sul"
                                                          },
                                                          "division_exposure": {
                                                            "value": "Rio Grande do Sul"
                                                          },
                                                          "host": {
                                                            "value": "human"
                                                          },
                                                          "custom_location": {
                                                            "confidence": {
                                                              "Rio Grande do Sul": 0.9999999999999999
                                                            },
                                                            "entropy": -9.99866855976916e-13,
                                                            "value": "Rio Grande do Sul"
                                                          },
                                                          "location": {
                                                            "value": "Canoas"
                                                          },
                                                          "num_date": {
                                                            "confidence": [
                                                              2020.441256830601,
                                                              2020.441256830601
                                                            ],
                                                            "value": 2020.441256830601
                                                          },
                                                          "originating_lab": {
                                                            "value": "Diretoria de Vigil\u00e2ncia em Sa\u00fade"
                                                          },
                                                          "pangolin_lineage": {
                                                            "value": "B.1.1.28"
                                                          },
                                                          "recency": {
                                                            "value": "1-2 days ago"
                                                          },
                                                          "regiao": {
                                                            "value": "canoas"
                                                          },
                                                          "region": {
                                                            "value": "South America"
                                                          },
                                                          "region_exposure": {
                                                            "value": "South America"
                                                          },

                                                          "subclade_membership": {
                                                            "value": "20B"
                                                          },
                                                          "submitting_lab": {
                                                            "value": "epiclin"
                                                          }
                                                        }
                                                      },
                                                      {
                                                        "branch_attrs": {
                                                          "mutations": {}
                                                        },
                                                        "children": [
                                                          {
                                                            "branch_attrs": {
                                                              "mutations": {
                                                                "nuc": [
                                                                  "C15738T"
                                                                ]
                                                              }
                                                            },
                                                            "name": "Brazil/3711CVL/2020",
                                                            "node_attrs": {

                                                              "author": {
                                                                "author": "Sant'Anna et al.",
                                                                "value": "Sant'Anna et al."
                                                              },
                                                              "clade_membership": {
                                                                "value": "20B"
                                                              },
                                                              "country": {
                                                                "value": "Brazil"
                                                              },
                                                              "div": 14,
                                                              "division": {
                                                                "value": "Rio Grande do Sul"
                                                              },
                                                              "division_exposure": {
                                                                "value": "Rio Grande do Sul"
                                                              },
                                                              "host": {
                                                                "value": "human"
                                                              },
                                                              "custom_location": {
                                                                "confidence": {
                                                                  "Rio Grande do Sul": 0.9999999999999999
                                                                },
                                                                "entropy": -9.99866855976916e-13,
                                                                "value": "Rio Grande do Sul"
                                                              },
                                                              "location": {
                                                                "value": "Tr\u00eas Coroas"
                                                              },
                                                              "num_date": {
                                                                "confidence": [
                                                                  2020.4822404371585,
                                                                  2020.4822404371585
                                                                ],
                                                                "value": 2020.4822404371585
                                                              },
                                                              "originating_lab": {
                                                                "value": "Secretaria Municipal de Sa\u00fade de Tr\u00eas Coroas"
                                                              },
                                                              "pangolin_lineage": {
                                                                "value": "B.1.1.28"
                                                              },
                                                              "recency": {
                                                                "value": "1-2 days ago"
                                                              },
                                                              "regiao": {
                                                                "value": "taquara"
                                                              },
                                                              "region": {
                                                                "value": "South America"
                                                              },
                                                              "region_exposure": {
                                                                "value": "South America"
                                                              },

                                                              "subclade_membership": {
                                                                "value": "20B"
                                                              },
                                                              "submitting_lab": {
                                                                "value": "epiclin"
                                                              }
                                                            }
                                                          },
                                                          {
                                                            "branch_attrs": {
                                                              "mutations": {}
                                                            },
                                                            "children": [
                                                              {
                                                                "branch_attrs": {
                                                                  "labels": {
                                                                    "aa": "ORF1a: T4090I; ORF1b: K2160N"
                                                                  },
                                                                  "mutations": {
                                                                    "ORF1a": [
                                                                      "T4090I"
                                                                    ],
                                                                    "ORF1b": [
                                                                      "K2160N"
                                                                    ],
                                                                    "nuc": [
                                                                      "C12534T",
                                                                      "C16915T",
                                                                      "G19947T"
                                                                    ]
                                                                  }
                                                                },
                                                                "name": "Brazil/19218CVL/2020",
                                                                "node_attrs": {

                                                                  "author": {
                                                                    "author": "Sant'Anna et al.",
                                                                    "value": "Sant'Anna et al."
                                                                  },
                                                                  "clade_membership": {
                                                                    "value": "20B"
                                                                  },
                                                                  "country": {
                                                                    "value": "Brazil"
                                                                  },
                                                                  "div": 16,
                                                                  "division": {
                                                                    "value": "Rio Grande do Sul"
                                                                  },
                                                                  "division_exposure": {
                                                                    "value": "Rio Grande do Sul"
                                                                  },
                                                                  "host": {
                                                                    "value": "human"
                                                                  },
                                                                  "custom_location": {
                                                                    "confidence": {
                                                                      "Rio Grande do Sul": 1.0
                                                                    },
                                                                    "entropy": -1.000088900581841e-12,
                                                                    "value": "Rio Grande do Sul"
                                                                  },
                                                                  "location": {
                                                                    "value": "Canoas"
                                                                  },
                                                                  "num_date": {
                                                                    "confidence": [
                                                                      2020.7090163934427,
                                                                      2020.7090163934427
                                                                    ],
                                                                    "value": 2020.7090163934427
                                                                  },
                                                                  "originating_lab": {
                                                                    "value": "DIRETORIA DE VIGILANCIA EM SAUDE"
                                                                  },
                                                                  "pangolin_lineage": {
                                                                    "value": "B.1.1.28"
                                                                  },
                                                                  "recency": {
                                                                    "value": "1-2 days ago"
                                                                  },
                                                                  "regiao": {
                                                                    "value": "canoas"
                                                                  },
                                                                  "region": {
                                                                    "value": "South America"
                                                                  },
                                                                  "region_exposure": {
                                                                    "value": "South America"
                                                                  },

                                                                  "subclade_membership": {
                                                                    "value": "20B"
                                                                  },
                                                                  "submitting_lab": {
                                                                    "value": "epiclin"
                                                                  }
                                                                }
                                                              },
                                                              {
                                                                "branch_attrs": {
                                                                  "mutations": {
                                                                    "nuc": [
                                                                      "C21646T"
                                                                    ]
                                                                  }
                                                                },
                                                                "name": "Brazil/13343CVL/2020",
                                                                "node_attrs": {

                                                                  "author": {
                                                                    "author": "Sant'Anna et al.",
                                                                    "value": "Sant'Anna et al."
                                                                  },
                                                                  "clade_membership": {
                                                                    "value": "20B"
                                                                  },
                                                                  "country": {
                                                                    "value": "Brazil"
                                                                  },
                                                                  "div": 14,
                                                                  "division": {
                                                                    "value": "Rio Grande do Sul"
                                                                  },
                                                                  "division_exposure": {
                                                                    "value": "Rio Grande do Sul"
                                                                  },
                                                                  "host": {
                                                                    "value": "human"
                                                                  },
                                                                  "custom_location": {
                                                                    "confidence": {
                                                                      "Rio Grande do Sul": 1.0
                                                                    },
                                                                    "entropy": -1.000088900581841e-12,
                                                                    "value": "Rio Grande do Sul"
                                                                  },
                                                                  "location": {
                                                                    "value": "Igrejinha"
                                                                  },
                                                                  "num_date": {
                                                                    "confidence": [
                                                                      2020.6079234972678,
                                                                      2020.6079234972678
                                                                    ],
                                                                    "value": 2020.6079234972678
                                                                  },
                                                                  "originating_lab": {
                                                                    "value": "Unidade Sanit\u00e1ria de Igrejinha"
                                                                  },
                                                                  "pangolin_lineage": {
                                                                    "value": "B.1.1.28"
                                                                  },
                                                                  "recency": {
                                                                    "value": "1-2 days ago"
                                                                  },
                                                                  "regiao": {
                                                                    "value": "taquara"
                                                                  },
                                                                  "region": {
                                                                    "value": "South America"
                                                                  },
                                                                  "region_exposure": {
                                                                    "value": "South America"
                                                                  },

                                                                  "subclade_membership": {
                                                                    "value": "20B"
                                                                  },
                                                                  "submitting_lab": {
                                                                    "value": "epiclin"
                                                                  }
                                                                }
                                                              }
                                                            ],
                                                            "name": "NODE_0003988",
                                                            "node_attrs": {
                                                              "clade_membership": {
                                                                "value": "20B"
                                                              },
                                                              "div": 13,
                                                              "custom_location": {
                                                                "confidence": {
                                                                  "Rio Grande do Sul": 0.9991824904116963
                                                                },
                                                                "entropy": 0.006637129326738725,
                                                                "value": "Rio Grande do Sul"
                                                              },
                                                              "num_date": {
                                                                "confidence": [
                                                                  2020.4372892542372,
                                                                  2020.6079234972678
                                                                ],
                                                                "value": 2020.4965554526682
                                                              },
                                                              "subclade_membership": {
                                                                "value": "20B"
                                                              }
                                                            }
                                                          }
                                                        ],
                                                        "name": "NODE_0003987",
                                                        "node_attrs": {
                                                          "clade_membership": {
                                                            "value": "20B"
                                                          },
                                                          "div": 13,
                                                          "custom_location": {
                                                            "confidence": {
                                                              "Brazil": 0.0014029271088017961,
                                                              "Rio Grande do Sul": 0.9985958310840636
                                                            },
                                                            "entropy": 0.010637140340377438,
                                                            "value": "Rio Grande do Sul"
                                                          },
                                                          "num_date": {
                                                            "confidence": [
                                                              2020.398685795604,
                                                              2020.4822404371585
                                                            ],
                                                            "value": 2020.4438610500013
                                                          },
                                                          "subclade_membership": {
                                                            "value": "20B"
                                                          }
                                                        }
                                                      }
                                                    ],
                                                    "name": "NODE_0002085",
                                                    "node_attrs": {
                                                      "clade_membership": {
                                                        "value": "20B"
                                                      },
                                                      "div": 13,
                                                      "custom_location": {
                                                        "confidence": {
                                                          "Brazil": 0.007483424652534209,
                                                          "Rio Grande do Sul": 0.9925162041192876
                                                        },
                                                        "entropy": 0.044093195442056254,
                                                        "value": "Rio Grande do Sul"
                                                      },
                                                      "num_date": {
                                                        "confidence": [
                                                          2020.3464788611736,
                                                          2020.441256830601
                                                        ],
                                                        "value": 2020.3964902660193
                                                      },
                                                      "subclade_membership": {
                                                        "value": "20B"
                                                      }
                                                    }
                                                  },
                                                  {
                                                    "branch_attrs": {
                                                      "labels": {
                                                        "aa": "ORF1a: P309S, Y4206H; S: Q675H"
                                                      },
                                                      "mutations": {
                                                        "ORF1a": [
                                                          "P309S",
                                                          "Y4206H"
                                                        ],
                                                        "S": [
                                                          "Q675H"
                                                        ],
                                                        "nuc": [
                                                          "C1190T",
                                                          "G2323A",
                                                          "G6337A",
                                                          "T12881C",
                                                          "G23587T",
                                                          "C29272T"
                                                        ]
                                                      }
                                                    },
                                                    "children": [
                                                      {
                                                        "branch_attrs": {
                                                          "labels": {
                                                            "aa": "ORF1a: K290N, T3462I; ORF1b: D2576Y; ORF8: S24L; ORF9b: A75V"
                                                          },
                                                          "mutations": {
                                                            "ORF1a": [
                                                              "K290N",
                                                              "T3462I"
                                                            ],
                                                            "ORF1b": [
                                                              "D2576Y"
                                                            ],
                                                            "ORF8": [
                                                              "S24L"
                                                            ],
                                                            "ORF9b": [
                                                              "A75V"
                                                            ],
                                                            "nuc": [
                                                              "C162T",
                                                              "G1135T",
                                                              "G2035A",
                                                              "T3952C",
                                                              "C9778T",
                                                              "C10650T",
                                                              "G21193T",
                                                              "C27964T",
                                                              "C28507T"
                                                            ]
                                                          }
                                                        },
                                                        "children": [
                                                          {
                                                            "branch_attrs": {
                                                              "mutations": {}
                                                            },
                                                            "name": "Brazil/SP-1739/2021",
                                                            "node_attrs": {

                                                              "author": {
                                                                "author": "Claudio Tavares Sacchi et al",
                                                                "value": "Claudio Tavares Sacchi et al"
                                                              },
                                                              "clade_membership": {
                                                                "value": "20B"
                                                              },
                                                              "country": {
                                                                "value": "Brazil"
                                                              },
                                                              "div": 24,
                                                              "division": {
                                                                "value": "S\u00e3o Paulo"
                                                              },
                                                              "division_exposure": {
                                                                "value": "S\u00e3o Paulo"
                                                              },
                                                              "gisaid_epi_isl": {
                                                                "value": "EPI_ISL_1078981"
                                                              },
                                                              "host": {
                                                                "value": "Human"
                                                              },
                                                              "custom_location": {
                                                                "confidence": {
                                                                  "Brazil": 0.9999999999999999
                                                                },
                                                                "entropy": -9.99866855976916e-13,
                                                                "value": "Brazil"
                                                              },
                                                              "location": {
                                                                "value": "Bauru"
                                                              },
                                                              "num_date": {
                                                                "confidence": [
                                                                  2021.0287671232877,
                                                                  2021.0287671232877
                                                                ],
                                                                "value": 2021.0287671232877
                                                              },
                                                              "originating_lab": {
                                                                "value": "IAL Regional de Bauru"
                                                              },
                                                              "pangolin_lineage": {
                                                                "value": "B.1.1.28"
                                                              },
                                                              "recency": {
                                                                "value": "One week ago"
                                                              },
                                                              "region": {
                                                                "value": "South America"
                                                              },
                                                              "region_exposure": {
                                                                "value": "South America"
                                                              },

                                                              "subclade_membership": {
                                                                "value": "20B"
                                                              },
                                                              "submitting_lab": {
                                                                "value": "Instituto Adolfo Lutz, Interdiciplinary Procedures Center, Strategic Laboratory"
                                                              },
                                                              "url": "https://www.gisaid.org"
                                                            }
                                                          },
                                                          {
                                                            "branch_attrs": {
                                                              "labels": {
                                                                "aa": "N: Q229H; ORF1b: G336E; ORF8: Q72H"
                                                              },
                                                              "mutations": {
                                                                "N": [
                                                                  "Q229H"
                                                                ],
                                                                "ORF1b": [
                                                                  "G336E"
                                                                ],
                                                                "ORF8": [
                                                                  "Q72H"
                                                                ],
                                                                "nuc": [
                                                                  "G14474A",
                                                                  "G28109T",
                                                                  "G28960T"
                                                                ]
                                                              }
                                                            },
                                                            "name": "Brazil/SP-1749/2021",
                                                            "node_attrs": {

                                                              "author": {
                                                                "author": "Claudio Tavares Sacchi et al",
                                                                "value": "Claudio Tavares Sacchi et al"
                                                              },
                                                              "clade_membership": {
                                                                "value": "20B"
                                                              },
                                                              "country": {
                                                                "value": "Brazil"
                                                              },
                                                              "div": 27,
                                                              "division": {
                                                                "value": "S\u00e3o Paulo"
                                                              },
                                                              "division_exposure": {
                                                                "value": "S\u00e3o Paulo"
                                                              },
                                                              "gisaid_epi_isl": {
                                                                "value": "EPI_ISL_1079158"
                                                              },
                                                              "host": {
                                                                "value": "Human"
                                                              },
                                                              "custom_location": {
                                                                "confidence": {
                                                                  "Brazil": 0.9999999999999999
                                                                },
                                                                "entropy": -9.99866855976916e-13,
                                                                "value": "Brazil"
                                                              },
                                                              "location": {
                                                                "value": "Bauru"
                                                              },
                                                              "num_date": {
                                                                "confidence": [
                                                                  2021.0753424657535,
                                                                  2021.0753424657535
                                                                ],
                                                                "value": 2021.0753424657535
                                                              },
                                                              "originating_lab": {
                                                                "value": "IAL Regional de Bauru"
                                                              },
                                                              "pangolin_lineage": {
                                                                "value": "B.1.1.28"
                                                              },
                                                              "recency": {
                                                                "value": "One week ago"
                                                              },
                                                              "region": {
                                                                "value": "South America"
                                                              },
                                                              "region_exposure": {
                                                                "value": "South America"
                                                              },

                                                              "subclade_membership": {
                                                                "value": "20B"
                                                              },
                                                              "submitting_lab": {
                                                                "value": "Instituto Adolfo Lutz, Interdiciplinary Procedures Center, Strategic Laboratory"
                                                              },
                                                              "url": "https://www.gisaid.org"
                                                            }
                                                          }
                                                        ],
                                                        "name": "NODE_0001948",
                                                        "node_attrs": {
                                                          "clade_membership": {
                                                            "value": "20B"
                                                          },
                                                          "div": 24,
                                                          "custom_location": {
                                                            "confidence": {
                                                              "Brazil": 0.996464472558628,
                                                              "Rio Grande do Sul": 0.0034106613742682502
                                                            },
                                                            "entropy": 0.024075713874131332,
                                                            "value": "Brazil"
                                                          },
                                                          "num_date": {
                                                            "confidence": [
                                                              2020.9245621502566,
                                                              2021.0287671232877
                                                            ],
                                                            "value": 2020.9921464853712
                                                          },
                                                          "subclade_membership": {
                                                            "value": "20B"
                                                          }
                                                        }
                                                      },
                                                      {
                                                        "branch_attrs": {
                                                          "labels": {
                                                            "aa": "ORF1a: G519S, K3979N; ORF3a: S180F"
                                                          },
                                                          "mutations": {
                                                            "ORF1a": [
                                                              "G519S",
                                                              "K3979N"
                                                            ],
                                                            "ORF3a": [
                                                              "S180F"
                                                            ],
                                                            "nuc": [
                                                              "G1820A",
                                                              "C2536T",
                                                              "G12202T",
                                                              "C16111T",
                                                              "T18603C",
                                                              "C25931T"
                                                            ]
                                                          }
                                                        },
                                                        "children": [
                                                          {
                                                            "branch_attrs": {
                                                              "labels": {
                                                                "aa": "ORF1a: L2609F; ORF1b: E913D"
                                                              },
                                                              "mutations": {
                                                                "ORF1a": [
                                                                  "L2609F"
                                                                ],
                                                                "ORF1b": [
                                                                  "E913D"
                                                                ],
                                                                "nuc": [
                                                                  "C2695T",
                                                                  "C8090T",
                                                                  "G16206T"
                                                                ]
                                                              }
                                                            },
                                                            "name": "Brazil/RJ-00404/2020",
                                                            "node_attrs": {

                                                              "author": {
                                                                "author": "Carolina M Voloch et al",
                                                                "value": "Carolina M Voloch et al"
                                                              },
                                                              "clade_membership": {
                                                                "value": "20B"
                                                              },
                                                              "country": {
                                                                "value": "Brazil"
                                                              },
                                                              "div": 24,
                                                              "division": {
                                                                "value": "Rio de Janeiro"
                                                              },
                                                              "division_exposure": {
                                                                "value": "Rio de Janeiro"
                                                              },
                                                              "gisaid_epi_isl": {
                                                                "value": "EPI_ISL_717807"
                                                              },
                                                              "host": {
                                                                "value": "Human"
                                                              },
                                                              "custom_location": {
                                                                "confidence": {
                                                                  "Brazil": 1.0
                                                                },
                                                                "entropy": -1.000088900581841e-12,
                                                                "value": "Brazil"
                                                              },
                                                              "location": {
                                                                "value": "S\u00e3o Jo\u00e3o de Meriti"
                                                              },
                                                              "num_date": {
                                                                "confidence": [
                                                                  2020.8456284153006,
                                                                  2020.8456284153006
                                                                ],
                                                                "value": 2020.8456284153006
                                                              },
                                                              "originating_lab": {
                                                                "value": "Laboratorio de Virologia Molecular / UFRJ"
                                                              },
                                                              "pangolin_lineage": {
                                                                "value": "B.1.1.28"
                                                              },
                                                              "recency": {
                                                                "value": "Older"
                                                              },
                                                              "region": {
                                                                "value": "South America"
                                                              },
                                                              "region_exposure": {
                                                                "value": "South America"
                                                              },

                                                              "subclade_membership": {
                                                                "value": "20B"
                                                              },
                                                              "submitting_lab": {
                                                                "value": "Bioinformatics Laboratory / LNCC"
                                                              },
                                                              "url": "https://www.gisaid.org"
                                                            }
                                                          },
                                                          {
                                                            "branch_attrs": {
                                                              "labels": {
                                                                "aa": "S: L18F"
                                                              },
                                                              "mutations": {
                                                                "S": [
                                                                  "L18F"
                                                                ],
                                                                "nuc": [
                                                                  "C21614T",
                                                                  "C26936T"
                                                                ]
                                                              }
                                                            },
                                                            "children": [
                                                              {
                                                                "branch_attrs": {
                                                                  "labels": {
                                                                    "aa": "N: H145Y"
                                                                  },
                                                                  "mutations": {
                                                                    "N": [
                                                                      "H145Y"
                                                                    ],
                                                                    "nuc": [
                                                                      "G204T",
                                                                      "C4918T",
                                                                      "C25153T",
                                                                      "C25521T",
                                                                      "C28706T"
                                                                    ]
                                                                  }
                                                                },
                                                                "name": "Brazil/RS-00690/2020",
                                                                "node_attrs": {

                                                                  "author": {
                                                                    "author": "Felipe Benites et al",
                                                                    "value": "Felipe Benites et al"
                                                                  },
                                                                  "clade_membership": {
                                                                    "value": "20B"
                                                                  },
                                                                  "country": {
                                                                    "value": "Brazil"
                                                                  },
                                                                  "div": 28,
                                                                  "division": {
                                                                    "value": "Rio Grande do Sul"
                                                                  },
                                                                  "division_exposure": {
                                                                    "value": "Rio Grande do Sul"
                                                                  },
                                                                  "gisaid_epi_isl": {
                                                                    "value": "EPI_ISL_770626"
                                                                  },
                                                                  "host": {
                                                                    "value": "Human"
                                                                  },
                                                                  "custom_location": {
                                                                    "confidence": {
                                                                      "Rio Grande do Sul": 1.0
                                                                    },
                                                                    "entropy": -1.000088900581841e-12,
                                                                    "value": "Rio Grande do Sul"
                                                                  },
                                                                  "location": {
                                                                    "value": "Garibaldi"
                                                                  },
                                                                  "num_date": {
                                                                    "confidence": [
                                                                      2020.905737704918,
                                                                      2020.905737704918
                                                                    ],
                                                                    "value": 2020.905737704918
                                                                  },
                                                                  "originating_lab": {
                                                                    "value": "Laborat\u00f3rio de Microbiologia Molecular - Universidade FEEVALE"
                                                                  },
                                                                  "pangolin_lineage": {
                                                                    "value": "B.1.1.28"
                                                                  },
                                                                  "recency": {
                                                                    "value": "Older"
                                                                  },
                                                                  "region": {
                                                                    "value": "South America"
                                                                  },
                                                                  "region_exposure": {
                                                                    "value": "South America"
                                                                  },

                                                                  "subclade_membership": {
                                                                    "value": "20B"
                                                                  },
                                                                  "submitting_lab": {
                                                                    "value": "Bioinformatics Laboratory / LNCC"
                                                                  },
                                                                  "url": "https://www.gisaid.org"
                                                                }
                                                              },
                                                              {
                                                                "branch_attrs": {
                                                                  "mutations": {}
                                                                },
                                                                "children": [
                                                                  {
                                                                    "branch_attrs": {
                                                                      "mutations": {}
                                                                    },
                                                                    "name": "Brazil/RJ-00421/2020",
                                                                    "node_attrs": {

                                                                      "author": {
                                                                        "author": "Carolina M Voloch et al",
                                                                        "value": "Carolina M Voloch et al"
                                                                      },
                                                                      "clade_membership": {
                                                                        "value": "20B"
                                                                      },
                                                                      "country": {
                                                                        "value": "Brazil"
                                                                      },
                                                                      "div": 23,
                                                                      "division": {
                                                                        "value": "Rio de Janeiro"
                                                                      },
                                                                      "division_exposure": {
                                                                        "value": "Rio de Janeiro"
                                                                      },
                                                                      "gisaid_epi_isl": {
                                                                        "value": "EPI_ISL_717823"
                                                                      },
                                                                      "host": {
                                                                        "value": "Human"
                                                                      },
                                                                      "custom_location": {
                                                                        "confidence": {
                                                                          "Brazil": 1.0
                                                                        },
                                                                        "entropy": -1.000088900581841e-12,
                                                                        "value": "Brazil"
                                                                      },
                                                                      "location": {
                                                                        "value": "Rio de Janeiro"
                                                                      },
                                                                      "num_date": {
                                                                        "confidence": [
                                                                          2020.8265027322404,
                                                                          2020.8265027322404
                                                                        ],
                                                                        "value": 2020.8265027322404
                                                                      },
                                                                      "originating_lab": {
                                                                        "value": "Laboratorio de Virologia Molecular / UFRJ"
                                                                      },
                                                                      "pangolin_lineage": {
                                                                        "value": "B.1.1.28"
                                                                      },
                                                                      "recency": {
                                                                        "value": "Older"
                                                                      },
                                                                      "region": {
                                                                        "value": "South America"
                                                                      },
                                                                      "region_exposure": {
                                                                        "value": "South America"
                                                                      },

                                                                      "subclade_membership": {
                                                                        "value": "20B"
                                                                      },
                                                                      "submitting_lab": {
                                                                        "value": "Bioinformatics Laboratory / LNCC"
                                                                      },
                                                                      "url": "https://www.gisaid.org"
                                                                    }
                                                                  },
                                                                  {
                                                                    "branch_attrs": {
                                                                      "labels": {
                                                                        "aa": "N: D401Y"
                                                                      },
                                                                      "mutations": {
                                                                        "N": [
                                                                          "D401Y"
                                                                        ],
                                                                        "nuc": [
                                                                          "G29474T"
                                                                        ]
                                                                      }
                                                                    },
                                                                    "children": [
                                                                      {
                                                                        "name": "Brazil/GO-1022/2020_travel_history",
                                                                        "node_attrs": {
                                                                          "div": 24,
                                                                          "num_date": {
                                                                            "confidence": [
                                                                              2020.9795081967213,
                                                                              2020.9795081967213
                                                                            ],
                                                                            "value": 2020.9795081967213
                                                                          },
                                                                          "country": {
                                                                            "value": "Europe"
                                                                          }
                                                                        },
                                                                        "children": [
                                                                          {
                                                                            "branch_attrs": {
                                                                              "mutations": {}
                                                                            },
                                                                            "name": "Brazil/GO-1022/2020",
                                                                            "node_attrs": {

                                                                              "author": {
                                                                                "author": "Claudio Tavares Sacchi et al",
                                                                                "value": "Claudio Tavares Sacchi et al"
                                                                              },
                                                                              "clade_membership": {
                                                                                "value": "20B"
                                                                              },
                                                                              "country": {
                                                                                "value": "Brazil"
                                                                              },
                                                                              "country_exposure": {
                                                                                "value": "Europe"
                                                                              },
                                                                              "div": 24,
                                                                              "division": {
                                                                                "value": "Goi\u00e1s"
                                                                              },
                                                                              "division_exposure": {
                                                                                "value": "Europe"
                                                                              },
                                                                              "gisaid_epi_isl": {
                                                                                "value": "EPI_ISL_882661"
                                                                              },
                                                                              "host": {
                                                                                "value": "Human"
                                                                              },
                                                                              "custom_location": {
                                                                                "confidence": {
                                                                                  "Europe": 1.0
                                                                                },
                                                                                "entropy": -1.000088900581841e-12,
                                                                                "value": "Europe"
                                                                              },
                                                                              "location": {
                                                                                "value": "Santa Barbara de Goias"
                                                                              },
                                                                              "num_date": {
                                                                                "confidence": [
                                                                                  2020.9795081967213,
                                                                                  2020.9795081967213
                                                                                ],
                                                                                "value": 2020.9795081967213
                                                                              },
                                                                              "originating_lab": {
                                                                                "value": "Hospital de Santa Barbara de Goias"
                                                                              },
                                                                              "pangolin_lineage": {
                                                                                "value": "B.1.1.28"
                                                                              },
                                                                              "recency": {
                                                                                "value": "Older"
                                                                              },
                                                                              "region": {
                                                                                "value": "South America"
                                                                              },
                                                                              "region_exposure": {
                                                                                "value": "Europe"
                                                                              },

                                                                              "subclade_membership": {
                                                                                "value": "20B"
                                                                              },
                                                                              "submitting_lab": {
                                                                                "value": "Instituto Adolfo Lutz, Interdiciplinary Procedures Center, Strategic Laboratory"
                                                                              },
                                                                              "url": "https://www.gisaid.org"
                                                                            }
                                                                          }
                                                                        ]
                                                                      },
                                                                      {
                                                                        "name": "Brazil/GO-1023/2020_travel_history",
                                                                        "node_attrs": {
                                                                          "div": 24,
                                                                          "num_date": {
                                                                            "confidence": [
                                                                              2020.9795081967213,
                                                                              2020.9795081967213
                                                                            ],
                                                                            "value": 2020.9795081967213
                                                                          },
                                                                          "country": {
                                                                            "value": "Europe"
                                                                          }
                                                                        },
                                                                        "children": [
                                                                          {
                                                                            "branch_attrs": {
                                                                              "mutations": {}
                                                                            },
                                                                            "name": "Brazil/GO-1023/2020",
                                                                            "node_attrs": {

                                                                              "author": {
                                                                                "author": "Claudio Tavares Sacchi et al",
                                                                                "value": "Claudio Tavares Sacchi et al"
                                                                              },
                                                                              "clade_membership": {
                                                                                "value": "20B"
                                                                              },
                                                                              "country": {
                                                                                "value": "Brazil"
                                                                              },
                                                                              "country_exposure": {
                                                                                "value": "Europe"
                                                                              },
                                                                              "div": 24,
                                                                              "division": {
                                                                                "value": "Goi\u00e1s"
                                                                              },
                                                                              "division_exposure": {
                                                                                "value": "Europe"
                                                                              },
                                                                              "gisaid_epi_isl": {
                                                                                "value": "EPI_ISL_882662"
                                                                              },
                                                                              "host": {
                                                                                "value": "Human"
                                                                              },
                                                                              "custom_location": {
                                                                                "confidence": {
                                                                                  "Europe": 1.0
                                                                                },
                                                                                "entropy": -1.000088900581841e-12,
                                                                                "value": "Europe"
                                                                              },
                                                                              "location": {
                                                                                "value": "Santa Barbara de Goias"
                                                                              },
                                                                              "num_date": {
                                                                                "confidence": [
                                                                                  2020.9795081967213,
                                                                                  2020.9795081967213
                                                                                ],
                                                                                "value": 2020.9795081967213
                                                                              },
                                                                              "originating_lab": {
                                                                                "value": "Hospital de Santa Barbara de Goias"
                                                                              },
                                                                              "pangolin_lineage": {
                                                                                "value": "B.1.1.28"
                                                                              },
                                                                              "recency": {
                                                                                "value": "Older"
                                                                              },
                                                                              "region": {
                                                                                "value": "South America"
                                                                              },
                                                                              "region_exposure": {
                                                                                "value": "Europe"
                                                                              },

                                                                              "subclade_membership": {
                                                                                "value": "20B"
                                                                              },
                                                                              "submitting_lab": {
                                                                                "value": "Instituto Adolfo Lutz, Interdiciplinary Procedures Center, Strategic Laboratory"
                                                                              },
                                                                              "url": "https://www.gisaid.org"
                                                                            }
                                                                          }
                                                                        ]
                                                                      }
                                                                    ],
                                                                    "name": "NODE_0001952",
                                                                    "node_attrs": {
                                                                      "clade_membership": {
                                                                        "value": "20B"
                                                                      },
                                                                      "div": 24,
                                                                      "custom_location": {
                                                                        "confidence": {
                                                                          "Asia": 0.00893790776807899,
                                                                          "Brazil": 0.03242758110667257,
                                                                          "Europe": 0.9259782041895958,
                                                                          "South America": 0.028536164552769704
                                                                        },
                                                                        "entropy": 0.35266682548412365,
                                                                        "value": "Europe"
                                                                      },
                                                                      "num_date": {
                                                                        "confidence": [
                                                                          2020.9320419083026,
                                                                          2020.9795081967213
                                                                        ],
                                                                        "value": 2020.9761370817291
                                                                      },
                                                                      "subclade_membership": {
                                                                        "value": "20B"
                                                                      }
                                                                    }
                                                                  }
                                                                ],
                                                                "name": "NODE_0003870",
                                                                "node_attrs": {
                                                                  "clade_membership": {
                                                                    "value": "20B"
                                                                  },
                                                                  "div": 23,
                                                                  "custom_location": {
                                                                    "confidence": {
                                                                      "Brazil": 0.9446379447670601,
                                                                      "Europe": 0.017874087021511935,
                                                                      "Rio Grande do Sul": 0.025200125127596278,
                                                                      "South America": 0.011195679389123225
                                                                    },
                                                                    "entropy": 0.27719188175974474,
                                                                    "value": "Brazil"
                                                                  },
                                                                  "num_date": {
                                                                    "confidence": [
                                                                      2020.7928334476103,
                                                                      2020.8265027322404
                                                                    ],
                                                                    "value": 2020.8265027322404
                                                                  },
                                                                  "subclade_membership": {
                                                                    "value": "20B"
                                                                  }
                                                                }
                                                              }
                                                            ],
                                                            "name": "NODE_0001950",
                                                            "node_attrs": {
                                                              "clade_membership": {
                                                                "value": "20B"
                                                              },
                                                              "div": 23,
                                                              "custom_location": {
                                                                "confidence": {
                                                                  "Brazil": 0.8685420670896604,
                                                                  "Rio Grande do Sul": 0.12952800322413877,
                                                                  "South America": 0.0012347067850088675
                                                                },
                                                                "entropy": 0.4007831249235241,
                                                                "value": "Brazil"
                                                              },
                                                              "num_date": {
                                                                "confidence": [
                                                                  2020.7383686616522,
                                                                  2020.8243211582171
                                                                ],
                                                                "value": 2020.797769774962
                                                              },
                                                              "subclade_membership": {
                                                                "value": "20B"
                                                              }
                                                            }
                                                          }
                                                        ],
                                                        "name": "NODE_0001949",
                                                        "node_attrs": {
                                                          "clade_membership": {
                                                            "value": "20B"
                                                          },
                                                          "div": 21,
                                                          "custom_location": {
                                                            "confidence": {
                                                              "Brazil": 0.9719566301486314,
                                                              "Rio Grande do Sul": 0.0278366454043849
                                                            },
                                                            "entropy": 0.12919085951228704,
                                                            "value": "Brazil"
                                                          },
                                                          "num_date": {
                                                            "confidence": [
                                                              2020.63491286751,
                                                              2020.8063357587296
                                                            ],
                                                            "value": 2020.726906263612
                                                          },
                                                          "subclade_membership": {
                                                            "value": "20B"
                                                          }
                                                        }
                                                      }
                                                    ],
                                                    "name": "NODE_0001947",
                                                    "node_attrs": {
                                                      "clade_membership": {
                                                        "value": "20B"
                                                      },
                                                      "div": 15,
                                                      "custom_location": {
                                                        "confidence": {
                                                          "Brazil": 0.968975650278499,
                                                          "Rio Grande do Sul": 0.03086983714519781
                                                        },
                                                        "entropy": 0.13932016048207788,
                                                        "value": "Brazil"
                                                      },
                                                      "num_date": {
                                                        "confidence": [
                                                          2020.3642053651015,
                                                          2020.664277559967
                                                        ],
                                                        "value": 2020.505525905527
                                                      },
                                                      "subclade_membership": {
                                                        "value": "20B"
                                                      }
                                                    }
                                                  }
                                                ],
                                                "name": "NODE_0003985",
                                                "node_attrs": {
                                                  "clade_membership": {
                                                    "value": "20B"
                                                  },
                                                  "div": 9,
                                                  "custom_location": {
                                                    "confidence": {
                                                      "Brazil": 0.8469663631265065,
                                                      "Rio Grande do Sul": 0.15280285884763217
                                                    },
                                                    "entropy": 0.42977351828415244,
                                                    "value": "Brazil"
                                                  },
                                                  "num_date": {
                                                    "confidence": [
                                                      2020.2108191878217,
                                                      2020.40476022091
                                                    ],
                                                    "value": 2020.2480334432496
                                                  },
                                                  "subclade_membership": {
                                                    "value": "20B"
                                                  }
                                                }
                                              }
                                            ],
                                            "name": "NODE_0003983",
                                            "node_attrs": {
                                              "clade_membership": {
                                                "value": "20B"
                                              },
                                              "div": 9,
                                              "custom_location": {
                                                "confidence": {
                                                  "Brazil": 0.940581186323581,
                                                  "Rio Grande do Sul": 0.059269073729421716
                                                },
                                                "entropy": 0.22647082602414872,
                                                "value": "Brazil"
                                              },
                                              "num_date": {
                                                "confidence": [
                                                  2020.2055846843843,
                                                  2020.3986017037591
                                                ],
                                                "value": 2020.225223010849
                                              },
                                              "subclade_membership": {
                                                "value": "20B"
                                              }
                                            }
                                          },
                                          {
                                            "branch_attrs": {
                                              "mutations": {}
                                            },
                                            "children": [
                                              {
                                                "branch_attrs": {
                                                  "mutations": {}
                                                },
                                                "children": [
                                                  {
                                                    "branch_attrs": {
                                                      "labels": {
                                                        "aa": "ORF1a: L3116F"
                                                      },
                                                      "mutations": {
                                                        "ORF1a": [
                                                          "L3116F"
                                                        ],
                                                        "nuc": [
                                                          "T4546C",
                                                          "G4960A",
                                                          "C9611T"
                                                        ]
                                                      }
                                                    },
                                                    "name": "Brazil/BA-80/2020",
                                                    "node_attrs": {

                                                      "author": {
                                                        "author": "Stephane Tosta et al",
                                                        "value": "Stephane Tosta et al"
                                                      },
                                                      "clade_membership": {
                                                        "value": "20B"
                                                      },
                                                      "country": {
                                                        "value": "Brazil"
                                                      },
                                                      "div": 12,
                                                      "division": {
                                                        "value": "Bahia"
                                                      },
                                                      "division_exposure": {
                                                        "value": "Bahia"
                                                      },
                                                      "gisaid_epi_isl": {
                                                        "value": "EPI_ISL_1068363"
                                                      },
                                                      "host": {
                                                        "value": "Human"
                                                      },
                                                      "custom_location": {
                                                        "confidence": {
                                                          "Brazil": 1.0
                                                        },
                                                        "entropy": -1.000088900581841e-12,
                                                        "value": "Brazil"
                                                      },
                                                      "num_date": {
                                                        "confidence": [
                                                          2020.3428961748634,
                                                          2020.3428961748634
                                                        ],
                                                        "value": 2020.3428961748634
                                                      },
                                                      "originating_lab": {
                                                        "value": "Central Public Health Laboratory - LACEN -Bahia, Salvador, Brazil"
                                                      },
                                                      "pangolin_lineage": {
                                                        "value": "B.1.1.28"
                                                      },
                                                      "recency": {
                                                        "value": "One week ago"
                                                      },
                                                      "region": {
                                                        "value": "South America"
                                                      },
                                                      "region_exposure": {
                                                        "value": "South America"
                                                      },

                                                      "subclade_membership": {
                                                        "value": "20B"
                                                      },
                                                      "submitting_lab": {
                                                        "value": "Central Public Health Laboratory - LACEN -Bahia, Salvador, Brazil"
                                                      },
                                                      "url": "https://www.gisaid.org"
                                                    }
                                                  },
                                                  {
                                                    "branch_attrs": {
                                                      "labels": {
                                                        "aa": "ORF9b: V37A"
                                                      },
                                                      "mutations": {
                                                        "ORF9b": [
                                                          "V37A"
                                                        ],
                                                        "nuc": [
                                                          "C147T",
                                                          "C850T",
                                                          "C20016T",
                                                          "C25207T",
                                                          "C25642T",
                                                          "T28393C"
                                                        ]
                                                      }
                                                    },
                                                    "children": [
                                                      {
                                                        "branch_attrs": {
                                                          "mutations": {
                                                            "nuc": [
                                                              "C6286T",
                                                              "C13264T",
                                                              "C21682T"
                                                            ]
                                                          }
                                                        },
                                                        "name": "Brazil/8698CVL/2020",
                                                        "node_attrs": {

                                                          "author": {
                                                            "author": "Sant'Anna et al.",
                                                            "value": "Sant'Anna et al."
                                                          },
                                                          "clade_membership": {
                                                            "value": "20B"
                                                          },
                                                          "country": {
                                                            "value": "Brazil"
                                                          },
                                                          "div": 18,
                                                          "division": {
                                                            "value": "Rio Grande do Sul"
                                                          },
                                                          "division_exposure": {
                                                            "value": "Rio Grande do Sul"
                                                          },
                                                          "host": {
                                                            "value": "human"
                                                          },
                                                          "custom_location": {
                                                            "confidence": {
                                                              "Rio Grande do Sul": 1.0
                                                            },
                                                            "entropy": -1.000088900581841e-12,
                                                            "value": "Rio Grande do Sul"
                                                          },
                                                          "location": {
                                                            "value": "Porto Alegre"
                                                          },
                                                          "num_date": {
                                                            "confidence": [
                                                              2020.5560109289618,
                                                              2020.5560109289618
                                                            ],
                                                            "value": 2020.5560109289618
                                                          },
                                                          "originating_lab": {
                                                            "value": "Diretoria de Vigil\u00e2ncia em Sa\u00fade"
                                                          },
                                                          "pangolin_lineage": {
                                                            "value": "B.1.1.28"
                                                          },
                                                          "recency": {
                                                            "value": "1-2 days ago"
                                                          },
                                                          "regiao": {
                                                            "value": "porto_alegre"
                                                          },
                                                          "region": {
                                                            "value": "South America"
                                                          },
                                                          "region_exposure": {
                                                            "value": "South America"
                                                          },

                                                          "subclade_membership": {
                                                            "value": "20B"
                                                          },
                                                          "submitting_lab": {
                                                            "value": "epiclin"
                                                          }
                                                        }
                                                      },
                                                      {
                                                        "branch_attrs": {
                                                          "labels": {
                                                            "aa": "S: L5F"
                                                          },
                                                          "mutations": {
                                                            "S": [
                                                              "L5F"
                                                            ],
                                                            "nuc": [
                                                              "C1684T",
                                                              "C11575T",
                                                              "C12473T",
                                                              "C21575T",
                                                              "T24115C",
                                                              "C29580T"
                                                            ]
                                                          }
                                                        },
                                                        "name": "Brazil/16736CVL/2020",
                                                        "node_attrs": {

                                                          "author": {
                                                            "author": "Sant'Anna et al.",
                                                            "value": "Sant'Anna et al."
                                                          },
                                                          "clade_membership": {
                                                            "value": "20B"
                                                          },
                                                          "country": {
                                                            "value": "Brazil"
                                                          },
                                                          "div": 21,
                                                          "division": {
                                                            "value": "Rio Grande do Sul"
                                                          },
                                                          "division_exposure": {
                                                            "value": "Rio Grande do Sul"
                                                          },
                                                          "host": {
                                                            "value": "human"
                                                          },
                                                          "custom_location": {
                                                            "confidence": {
                                                              "Rio Grande do Sul": 1.0
                                                            },
                                                            "entropy": -1.000088900581841e-12,
                                                            "value": "Rio Grande do Sul"
                                                          },
                                                          "location": {
                                                            "value": "Est\u00e2ncia Velha"
                                                          },
                                                          "num_date": {
                                                            "confidence": [
                                                              2020.6571038251366,
                                                              2020.6571038251366
                                                            ],
                                                            "value": 2020.6571038251366
                                                          },
                                                          "originating_lab": {
                                                            "value": "Hospital Municipal Get\u00falio Vargas"
                                                          },
                                                          "pangolin_lineage": {
                                                            "value": "B.1.1.28"
                                                          },
                                                          "recency": {
                                                            "value": "1-2 days ago"
                                                          },
                                                          "regiao": {
                                                            "value": "novo_hamburgo"
                                                          },
                                                          "region": {
                                                            "value": "South America"
                                                          },
                                                          "region_exposure": {
                                                            "value": "South America"
                                                          },

                                                          "subclade_membership": {
                                                            "value": "20B"
                                                          },
                                                          "submitting_lab": {
                                                            "value": "epiclin"
                                                          }
                                                        }
                                                      },
                                                      {
                                                        "branch_attrs": {
                                                          "labels": {
                                                            "aa": "ORF1a: M1769T, A4357V; ORF1b: V1493L"
                                                          },
                                                          "mutations": {
                                                            "ORF1a": [
                                                              "M1769T",
                                                              "A4357V"
                                                            ],
                                                            "ORF1b": [
                                                              "V1493L"
                                                            ],
                                                            "nuc": [
                                                              "C1594T",
                                                              "T5571C",
                                                              "G10870T",
                                                              "C13335T",
                                                              "G17944T"
                                                            ]
                                                          }
                                                        },
                                                        "name": "Brazil/16079CVL/2020",
                                                        "node_attrs": {

                                                          "author": {
                                                            "author": "Sant'Anna et al.",
                                                            "value": "Sant'Anna et al."
                                                          },
                                                          "clade_membership": {
                                                            "value": "20B"
                                                          },
                                                          "country": {
                                                            "value": "Brazil"
                                                          },
                                                          "div": 20,
                                                          "division": {
                                                            "value": "Rio Grande do Sul"
                                                          },
                                                          "division_exposure": {
                                                            "value": "Rio Grande do Sul"
                                                          },
                                                          "host": {
                                                            "value": "human"
                                                          },
                                                          "custom_location": {
                                                            "confidence": {
                                                              "Rio Grande do Sul": 1.0
                                                            },
                                                            "entropy": -1.000088900581841e-12,
                                                            "value": "Rio Grande do Sul"
                                                          },
                                                          "location": {
                                                            "value": "Novo Hamburgo"
                                                          },
                                                          "num_date": {
                                                            "confidence": [
                                                              2020.646174863388,
                                                              2020.646174863388
                                                            ],
                                                            "value": 2020.646174863388
                                                          },
                                                          "originating_lab": {
                                                            "value": "Funda\u00e7\u00e3o de Sa\u00fade P\u00fablica de Novo Hamburgo"
                                                          },
                                                          "pangolin_lineage": {
                                                            "value": "B.1.1.28"
                                                          },
                                                          "recency": {
                                                            "value": "1-2 days ago"
                                                          },
                                                          "regiao": {
                                                            "value": "novo_hamburgo"
                                                          },
                                                          "region": {
                                                            "value": "South America"
                                                          },
                                                          "region_exposure": {
                                                            "value": "South America"
                                                          },

                                                          "subclade_membership": {
                                                            "value": "20B"
                                                          },
                                                          "submitting_lab": {
                                                            "value": "epiclin"
                                                          }
                                                        }
                                                      },
                                                      {
                                                        "branch_attrs": {
                                                          "labels": {
                                                            "aa": "ORF1a: P971S"
                                                          },
                                                          "mutations": {
                                                            "ORF1a": [
                                                              "P971S"
                                                            ],
                                                            "nuc": [
                                                              "C3176T"
                                                            ]
                                                          }
                                                        },
                                                        "children": [
                                                          {
                                                            "branch_attrs": {
                                                              "mutations": {}
                                                            },
                                                            "name": "Brazil/4590CVL/2020",
                                                            "node_attrs": {

                                                              "author": {
                                                                "author": "Sant'Anna et al.",
                                                                "value": "Sant'Anna et al."
                                                              },
                                                              "clade_membership": {
                                                                "value": "20B"
                                                              },
                                                              "country": {
                                                                "value": "Brazil"
                                                              },
                                                              "div": 16,
                                                              "division": {
                                                                "value": "Rio Grande do Sul"
                                                              },
                                                              "division_exposure": {
                                                                "value": "Rio Grande do Sul"
                                                              },
                                                              "host": {
                                                                "value": "human"
                                                              },
                                                              "custom_location": {
                                                                "confidence": {
                                                                  "Rio Grande do Sul": 1.0
                                                                },
                                                                "entropy": -1.000088900581841e-12,
                                                                "value": "Rio Grande do Sul"
                                                              },
                                                              "location": {
                                                                "value": "Canoas"
                                                              },
                                                              "num_date": {
                                                                "confidence": [
                                                                  2020.4959016393443,
                                                                  2020.4959016393443
                                                                ],
                                                                "value": 2020.4959016393443
                                                              },
                                                              "originating_lab": {
                                                                "value": "Diretoria de Vigil\u00e2ncia em Sa\u00fade"
                                                              },
                                                              "pangolin_lineage": {
                                                                "value": "B.1.1.28"
                                                              },
                                                              "recency": {
                                                                "value": "1-2 days ago"
                                                              },
                                                              "regiao": {
                                                                "value": "canoas"
                                                              },
                                                              "region": {
                                                                "value": "South America"
                                                              },
                                                              "region_exposure": {
                                                                "value": "South America"
                                                              },

                                                              "subclade_membership": {
                                                                "value": "20B"
                                                              },
                                                              "submitting_lab": {
                                                                "value": "epiclin"
                                                              }
                                                            }
                                                          },
                                                          {
                                                            "branch_attrs": {
                                                              "mutations": {
                                                                "nuc": [
                                                                  "C13255T"
                                                                ]
                                                              }
                                                            },
                                                            "name": "Brazil/13420CVL/2020",
                                                            "node_attrs": {

                                                              "author": {
                                                                "author": "Sant'Anna et al.",
                                                                "value": "Sant'Anna et al."
                                                              },
                                                              "clade_membership": {
                                                                "value": "20B"
                                                              },
                                                              "country": {
                                                                "value": "Brazil"
                                                              },
                                                              "div": 17,
                                                              "division": {
                                                                "value": "Rio Grande do Sul"
                                                              },
                                                              "division_exposure": {
                                                                "value": "Rio Grande do Sul"
                                                              },
                                                              "host": {
                                                                "value": "human"
                                                              },
                                                              "custom_location": {
                                                                "confidence": {
                                                                  "Rio Grande do Sul": 1.0
                                                                },
                                                                "entropy": -1.000088900581841e-12,
                                                                "value": "Rio Grande do Sul"
                                                              },
                                                              "location": {
                                                                "value": "Canoas"
                                                              },
                                                              "num_date": {
                                                                "confidence": [
                                                                  2020.5997267759562,
                                                                  2020.5997267759562
                                                                ],
                                                                "value": 2020.5997267759562
                                                              },
                                                              "originating_lab": {
                                                                "value": "Diretoria de Vigil\u00e2ncia em Sa\u00fade"
                                                              },
                                                              "pangolin_lineage": {
                                                                "value": "B.1.1.28"
                                                              },
                                                              "recency": {
                                                                "value": "1-2 days ago"
                                                              },
                                                              "regiao": {
                                                                "value": "canoas"
                                                              },
                                                              "region": {
                                                                "value": "South America"
                                                              },
                                                              "region_exposure": {
                                                                "value": "South America"
                                                              },

                                                              "subclade_membership": {
                                                                "value": "20B"
                                                              },
                                                              "submitting_lab": {
                                                                "value": "epiclin"
                                                              }
                                                            }
                                                          }
                                                        ],
                                                        "name": "NODE_0002093",
                                                        "node_attrs": {
                                                          "clade_membership": {
                                                            "value": "20B"
                                                          },
                                                          "div": 16,
                                                          "custom_location": {
                                                            "confidence": {
                                                              "Rio Grande do Sul": 0.9992893391758507
                                                            },
                                                            "entropy": 0.005869675887111384,
                                                            "value": "Rio Grande do Sul"
                                                          },
                                                          "num_date": {
                                                            "confidence": [
                                                              2020.4662474562808,
                                                              2020.4959016393443
                                                            ],
                                                            "value": 2020.4959016393443
                                                          },
                                                          "subclade_membership": {
                                                            "value": "20B"
                                                          }
                                                        }
                                                      },
                                                      {
                                                        "branch_attrs": {
                                                          "mutations": {}
                                                        },
                                                        "children": [
                                                          {
                                                            "branch_attrs": {
                                                              "labels": {
                                                                "aa": "ORF1a: L3606F"
                                                              },
                                                              "mutations": {
                                                                "ORF1a": [
                                                                  "L3606F"
                                                                ],
                                                                "nuc": [
                                                                  "G11083T"
                                                                ]
                                                              }
                                                            },
                                                            "children": [
                                                              {
                                                                "branch_attrs": {
                                                                  "labels": {
                                                                    "aa": "ORF1a: I222V; ORF1b: S316G; ORF3a: T24I; S: V143X, Y144X, *1274X"
                                                                  },
                                                                  "mutations": {
                                                                    "ORF1a": [
                                                                      "I222V"
                                                                    ],
                                                                    "ORF1b": [
                                                                      "S316G"
                                                                    ],
                                                                    "ORF3a": [
                                                                      "T24I"
                                                                    ],
                                                                    "S": [
                                                                      "V143X",
                                                                      "Y144X",
                                                                      "*1274X"
                                                                    ],
                                                                    "nuc": [
                                                                      "A929G",
                                                                      "A14413G",
                                                                      "T21991-",
                                                                      "T21992-",
                                                                      "A21993-",
                                                                      "C25463T"
                                                                    ]
                                                                  }
                                                                },
                                                                "name": "Brazil/13263CVL/2020",
                                                                "node_attrs": {

                                                                  "author": {
                                                                    "author": "Sant'Anna et al.",
                                                                    "value": "Sant'Anna et al."
                                                                  },
                                                                  "clade_membership": {
                                                                    "value": "20B"
                                                                  },
                                                                  "country": {
                                                                    "value": "Brazil"
                                                                  },
                                                                  "div": 19,
                                                                  "division": {
                                                                    "value": "Rio Grande do Sul"
                                                                  },
                                                                  "division_exposure": {
                                                                    "value": "Rio Grande do Sul"
                                                                  },
                                                                  "host": {
                                                                    "value": "human"
                                                                  },
                                                                  "custom_location": {
                                                                    "confidence": {
                                                                      "Rio Grande do Sul": 1.0
                                                                    },
                                                                    "entropy": -1.000088900581841e-12,
                                                                    "value": "Rio Grande do Sul"
                                                                  },
                                                                  "location": {
                                                                    "value": "Taquara"
                                                                  },
                                                                  "num_date": {
                                                                    "confidence": [
                                                                      2020.6024590163934,
                                                                      2020.6024590163934
                                                                    ],
                                                                    "value": 2020.6024590163934
                                                                  },
                                                                  "originating_lab": {
                                                                    "value": "Secretaria Municipal de Sa\u00fade de Taquara"
                                                                  },
                                                                  "pangolin_lineage": {
                                                                    "value": "B.1.1.28"
                                                                  },
                                                                  "recency": {
                                                                    "value": "1-2 days ago"
                                                                  },
                                                                  "regiao": {
                                                                    "value": "taquara"
                                                                  },
                                                                  "region": {
                                                                    "value": "South America"
                                                                  },
                                                                  "region_exposure": {
                                                                    "value": "South America"
                                                                  },

                                                                  "subclade_membership": {
                                                                    "value": "20B"
                                                                  },
                                                                  "submitting_lab": {
                                                                    "value": "epiclin"
                                                                  }
                                                                }
                                                              },
                                                              {
                                                                "branch_attrs": {
                                                                  "mutations": {
                                                                    "nuc": [
                                                                      "G26792A"
                                                                    ]
                                                                  }
                                                                },
                                                                "name": "Brazil/19441CVL/2020",
                                                                "node_attrs": {

                                                                  "author": {
                                                                    "author": "Sant'Anna et al.",
                                                                    "value": "Sant'Anna et al."
                                                                  },
                                                                  "clade_membership": {
                                                                    "value": "20B"
                                                                  },
                                                                  "country": {
                                                                    "value": "Brazil"
                                                                  },
                                                                  "div": 17,
                                                                  "division": {
                                                                    "value": "Rio Grande do Sul"
                                                                  },
                                                                  "division_exposure": {
                                                                    "value": "Rio Grande do Sul"
                                                                  },
                                                                  "host": {
                                                                    "value": "human"
                                                                  },
                                                                  "custom_location": {
                                                                    "confidence": {
                                                                      "Rio Grande do Sul": 1.0
                                                                    },
                                                                    "entropy": -1.000088900581841e-12,
                                                                    "value": "Rio Grande do Sul"
                                                                  },
                                                                  "location": {
                                                                    "value": "Est\u00e2ncia Velha"
                                                                  },
                                                                  "num_date": {
                                                                    "confidence": [
                                                                      2020.714480874317,
                                                                      2020.714480874317
                                                                    ],
                                                                    "value": 2020.714480874317
                                                                  },
                                                                  "originating_lab": {
                                                                    "value": "Hospital Municipal Get\u00falio Vargas"
                                                                  },
                                                                  "pangolin_lineage": {
                                                                    "value": "B.1.1.28"
                                                                  },
                                                                  "recency": {
                                                                    "value": "1-2 days ago"
                                                                  },
                                                                  "regiao": {
                                                                    "value": "novo_hamburgo"
                                                                  },
                                                                  "region": {
                                                                    "value": "South America"
                                                                  },
                                                                  "region_exposure": {
                                                                    "value": "South America"
                                                                  },

                                                                  "subclade_membership": {
                                                                    "value": "20B"
                                                                  },
                                                                  "submitting_lab": {
                                                                    "value": "epiclin"
                                                                  }
                                                                }
                                                              }
                                                            ],
                                                            "name": "NODE_0002096",
                                                            "node_attrs": {
                                                              "clade_membership": {
                                                                "value": "20B"
                                                              },
                                                              "div": 16,
                                                              "custom_location": {
                                                                "confidence": {
                                                                  "Rio Grande do Sul": 0.9992272039552591
                                                                },
                                                                "entropy": 0.006317795211220041,
                                                                "value": "Rio Grande do Sul"
                                                              },
                                                              "num_date": {
                                                                "confidence": [
                                                                  2020.4901020500154,
                                                                  2020.5797690123857
                                                                ],
                                                                "value": 2020.5460283070036
                                                              },
                                                              "subclade_membership": {
                                                                "value": "20B"
                                                              }
                                                            }
                                                          },
                                                          {
                                                            "branch_attrs": {
                                                              "mutations": {}
                                                            },
                                                            "children": [
                                                              {
                                                                "branch_attrs": {
                                                                  "labels": {
                                                                    "aa": "ORF3a: K67N"
                                                                  },
                                                                  "mutations": {
                                                                    "ORF3a": [
                                                                      "K67N"
                                                                    ],
                                                                    "nuc": [
                                                                      "G25593C"
                                                                    ]
                                                                  }
                                                                },
                                                                "name": "Brazil/11645CVL/2020",
                                                                "node_attrs": {

                                                                  "author": {
                                                                    "author": "Sant'Anna et al.",
                                                                    "value": "Sant'Anna et al."
                                                                  },
                                                                  "clade_membership": {
                                                                    "value": "20B"
                                                                  },
                                                                  "country": {
                                                                    "value": "Brazil"
                                                                  },
                                                                  "div": 16,
                                                                  "division": {
                                                                    "value": "Rio Grande do Sul"
                                                                  },
                                                                  "division_exposure": {
                                                                    "value": "Rio Grande do Sul"
                                                                  },
                                                                  "host": {
                                                                    "value": "human"
                                                                  },
                                                                  "custom_location": {
                                                                    "confidence": {
                                                                      "Rio Grande do Sul": 1.0
                                                                    },
                                                                    "entropy": -1.000088900581841e-12,
                                                                    "value": "Rio Grande do Sul"
                                                                  },
                                                                  "location": {
                                                                    "value": "Canoas"
                                                                  },
                                                                  "num_date": {
                                                                    "confidence": [
                                                                      2020.5806010928961,
                                                                      2020.5806010928961
                                                                    ],
                                                                    "value": 2020.5806010928961
                                                                  },
                                                                  "originating_lab": {
                                                                    "value": "Diretoria de Vigil\u00e2ncia em Sa\u00fade"
                                                                  },
                                                                  "pangolin_lineage": {
                                                                    "value": "B.1.1.28"
                                                                  },
                                                                  "recency": {
                                                                    "value": "1-2 days ago"
                                                                  },
                                                                  "regiao": {
                                                                    "value": "canoas"
                                                                  },
                                                                  "region": {
                                                                    "value": "South America"
                                                                  },
                                                                  "region_exposure": {
                                                                    "value": "South America"
                                                                  },

                                                                  "subclade_membership": {
                                                                    "value": "20B"
                                                                  },
                                                                  "submitting_lab": {
                                                                    "value": "epiclin"
                                                                  }
                                                                }
                                                              },
                                                              {
                                                                "branch_attrs": {
                                                                  "mutations": {}
                                                                },
                                                                "name": "Brazil/4772CVL/2020",
                                                                "node_attrs": {

                                                                  "author": {
                                                                    "author": "Sant'Anna et al.",
                                                                    "value": "Sant'Anna et al."
                                                                  },
                                                                  "clade_membership": {
                                                                    "value": "20B"
                                                                  },
                                                                  "country": {
                                                                    "value": "Brazil"
                                                                  },
                                                                  "div": 15,
                                                                  "division": {
                                                                    "value": "Rio Grande do Sul"
                                                                  },
                                                                  "division_exposure": {
                                                                    "value": "Rio Grande do Sul"
                                                                  },
                                                                  "host": {
                                                                    "value": "human"
                                                                  },
                                                                  "custom_location": {
                                                                    "confidence": {
                                                                      "Rio Grande do Sul": 1.0
                                                                    },
                                                                    "entropy": -1.000088900581841e-12,
                                                                    "value": "Rio Grande do Sul"
                                                                  },
                                                                  "location": {
                                                                    "value": "Porto Alegre"
                                                                  },
                                                                  "num_date": {
                                                                    "confidence": [
                                                                      2020.4986338797814,
                                                                      2020.4986338797814
                                                                    ],
                                                                    "value": 2020.4986338797814
                                                                  },
                                                                  "originating_lab": {
                                                                    "value": "Diretoria de Vigil\u00e2ncia em Sa\u00fade"
                                                                  },
                                                                  "pangolin_lineage": {
                                                                    "value": "B.1.1.28"
                                                                  },
                                                                  "recency": {
                                                                    "value": "1-2 days ago"
                                                                  },
                                                                  "regiao": {
                                                                    "value": "porto_alegre"
                                                                  },
                                                                  "region": {
                                                                    "value": "South America"
                                                                  },
                                                                  "region_exposure": {
                                                                    "value": "South America"
                                                                  },

                                                                  "subclade_membership": {
                                                                    "value": "20B"
                                                                  },
                                                                  "submitting_lab": {
                                                                    "value": "epiclin"
                                                                  }
                                                                }
                                                              }
                                                            ],
                                                            "name": "NODE_0004000",
                                                            "node_attrs": {
                                                              "clade_membership": {
                                                                "value": "20B"
                                                              },
                                                              "div": 15,
                                                              "custom_location": {
                                                                "confidence": {
                                                                  "Rio Grande do Sul": 0.9992272039552591
                                                                },
                                                                "entropy": 0.006317795211220041,
                                                                "value": "Rio Grande do Sul"
                                                              },
                                                              "num_date": {
                                                                "confidence": [
                                                                  2020.468951532054,
                                                                  2020.4986338797814
                                                                ],
                                                                "value": 2020.4986338797814
                                                              },
                                                              "subclade_membership": {
                                                                "value": "20B"
                                                              }
                                                            }
                                                          }
                                                        ],
                                                        "name": "NODE_0003998",
                                                        "node_attrs": {
                                                          "clade_membership": {
                                                            "value": "20B"
                                                          },
                                                          "div": 15,
                                                          "custom_location": {
                                                            "confidence": {
                                                              "Rio Grande do Sul": 0.9991624726777119
                                                            },
                                                            "entropy": 0.006779303116380355,
                                                            "value": "Rio Grande do Sul"
                                                          },
                                                          "num_date": {
                                                            "confidence": [
                                                              2020.4415421125368,
                                                              2020.4962341030073
                                                            ],
                                                            "value": 2020.4757259620844
                                                          },
                                                          "subclade_membership": {
                                                            "value": "20B"
                                                          }
                                                        }
                                                      }
                                                    ],
                                                    "name": "NODE_0002089",
                                                    "node_attrs": {
                                                      "clade_membership": {
                                                        "value": "20B"
                                                      },
                                                      "div": 15,
                                                      "custom_location": {
                                                        "confidence": {
                                                          "Rio Grande do Sul": 0.9999501551474453
                                                        },
                                                        "entropy": 0.0005436367403435743,
                                                        "value": "Rio Grande do Sul"
                                                      },
                                                      "num_date": {
                                                        "confidence": [
                                                          2020.412994743793,
                                                          2020.4915101689228
                                                        ],
                                                        "value": 2020.4511709824044
                                                      },
                                                      "subclade_membership": {
                                                        "value": "20B"
                                                      }
                                                    }
                                                  }
                                                ],
                                                "name": "NODE_0003995",
                                                "node_attrs": {
                                                  "clade_membership": {
                                                    "value": "20B"
                                                  },
                                                  "div": 9,
                                                  "custom_location": {
                                                    "confidence": {
                                                      "Brazil": 0.5742126924073283,
                                                      "Rio Grande do Sul": 0.42562588520943934
                                                    },
                                                    "entropy": 0.6836032273311874,
                                                    "value": "Brazil"
                                                  },
                                                  "num_date": {
                                                    "confidence": [
                                                      2020.2113990645505,
                                                      2020.3428961748634
                                                    ],
                                                    "value": 2020.2490029364071
                                                  },
                                                  "subclade_membership": {
                                                    "value": "20B"
                                                  }
                                                }
                                              },
                                              {
                                                "branch_attrs": {
                                                  "mutations": {}
                                                },
                                                "children": [
                                                  {
                                                    "branch_attrs": {
                                                      "labels": {
                                                        "aa": "ORF1a: A968V, A1049V, L3711I; S: G1171V, C1236F"
                                                      },
                                                      "mutations": {
                                                        "ORF1a": [
                                                          "A968V",
                                                          "A1049V",
                                                          "L3711I"
                                                        ],
                                                        "S": [
                                                          "G1171V",
                                                          "C1236F"
                                                        ],
                                                        "nuc": [
                                                          "C3168T",
                                                          "C3411T",
                                                          "C4012T",
                                                          "C5314T",
                                                          "C11173T",
                                                          "C11396A",
                                                          "A13938T",
                                                          "C15654T",
                                                          "G25074T",
                                                          "G25269T"
                                                        ]
                                                      }
                                                    },
                                                    "name": "Brazil/19973CVL/2020",
                                                    "node_attrs": {

                                                      "author": {
                                                        "author": "Sant'Anna et al.",
                                                        "value": "Sant'Anna et al."
                                                      },
                                                      "clade_membership": {
                                                        "value": "20B"
                                                      },
                                                      "country": {
                                                        "value": "Brazil"
                                                      },
                                                      "div": 19,
                                                      "division": {
                                                        "value": "Rio Grande do Sul"
                                                      },
                                                      "division_exposure": {
                                                        "value": "Rio Grande do Sul"
                                                      },
                                                      "host": {
                                                        "value": "human"
                                                      },
                                                      "custom_location": {
                                                        "confidence": {
                                                          "Rio Grande do Sul": 1.0
                                                        },
                                                        "entropy": -1.000088900581841e-12,
                                                        "value": "Rio Grande do Sul"
                                                      },
                                                      "location": {
                                                        "value": "Nova Santa Rita"
                                                      },
                                                      "num_date": {
                                                        "confidence": [
                                                          2020.7254098360656,
                                                          2020.7254098360656
                                                        ],
                                                        "value": 2020.7254098360656
                                                      },
                                                      "originating_lab": {
                                                        "value": "DIRETORIA DE VIGILANCIA EM SAUDE"
                                                      },
                                                      "pangolin_lineage": {
                                                        "value": "B.1.1.28"
                                                      },
                                                      "recency": {
                                                        "value": "1-2 days ago"
                                                      },
                                                      "regiao": {
                                                        "value": "canoas"
                                                      },
                                                      "region": {
                                                        "value": "South America"
                                                      },
                                                      "region_exposure": {
                                                        "value": "South America"
                                                      },

                                                      "subclade_membership": {
                                                        "value": "20B"
                                                      },
                                                      "submitting_lab": {
                                                        "value": "epiclin"
                                                      }
                                                    }
                                                  },
                                                  {
                                                    "branch_attrs": {
                                                      "mutations": {
                                                        "nuc": [
                                                          "C15951T"
                                                        ]
                                                      }
                                                    },
                                                    "children": [
                                                      {
                                                        "branch_attrs": {
                                                          "labels": {
                                                            "aa": "N: D377Y; ORF1a: S302F, K1319E, S4398L; ORF1b: P1368S; ORF3a: H150R, G172C; ORF7a: H73Y; ORF8: D35Y"
                                                          },
                                                          "mutations": {
                                                            "N": [
                                                              "D377Y"
                                                            ],
                                                            "ORF1a": [
                                                              "S302F",
                                                              "K1319E",
                                                              "S4398L"
                                                            ],
                                                            "ORF1b": [
                                                              "P1368S"
                                                            ],
                                                            "ORF3a": [
                                                              "H150R",
                                                              "G172C"
                                                            ],
                                                            "ORF7a": [
                                                              "H73Y"
                                                            ],
                                                            "ORF8": [
                                                              "D35Y"
                                                            ],
                                                            "nuc": [
                                                              "C1170T",
                                                              "A4220G",
                                                              "C11668T",
                                                              "T12680C",
                                                              "C13458T",
                                                              "C17569T",
                                                              "A22330T",
                                                              "A24676G",
                                                              "T25473C",
                                                              "A25841G",
                                                              "G25906T",
                                                              "C27610T",
                                                              "G27996T",
                                                              "C29149T",
                                                              "G29402T",
                                                              "G29593A",
                                                              "C29743T"
                                                            ]
                                                          }
                                                        },
                                                        "name": "Brazil/SP-1003/2021",
                                                        "node_attrs": {

                                                          "author": {
                                                            "author": "Claudio Tavares Sacchi et al",
                                                            "value": "Claudio Tavares Sacchi et al"
                                                          },
                                                          "clade_membership": {
                                                            "value": "20B"
                                                          },
                                                          "country": {
                                                            "value": "Brazil"
                                                          },
                                                          "div": 27,
                                                          "division": {
                                                            "value": "S\u00e3o Paulo"
                                                          },
                                                          "division_exposure": {
                                                            "value": "S\u00e3o Paulo"
                                                          },
                                                          "gisaid_epi_isl": {
                                                            "value": "EPI_ISL_861681"
                                                          },
                                                          "host": {
                                                            "value": "Human"
                                                          },
                                                          "custom_location": {
                                                            "confidence": {
                                                              "Brazil": 1.0
                                                            },
                                                            "entropy": -1.000088900581841e-12,
                                                            "value": "Brazil"
                                                          },
                                                          "location": {
                                                            "value": "Americana"
                                                          },
                                                          "num_date": {
                                                            "confidence": [
                                                              2021.0013698630137,
                                                              2021.0013698630137
                                                            ],
                                                            "value": 2021.0013698630137
                                                          },
                                                          "originating_lab": {
                                                            "value": "Hospital Municipal Dr. Waldemar Tebaldi"
                                                          },
                                                          "pangolin_lineage": {
                                                            "value": "B.1.1.28"
                                                          },
                                                          "recency": {
                                                            "value": "Older"
                                                          },
                                                          "region": {
                                                            "value": "South America"
                                                          },
                                                          "region_exposure": {
                                                            "value": "South America"
                                                          },

                                                          "subclade_membership": {
                                                            "value": "20B"
                                                          },
                                                          "submitting_lab": {
                                                            "value": "Instituto Adolfo Lutz, Interdiciplinary Procedures Center, Strategic Laboratory"
                                                          },
                                                          "url": "https://www.gisaid.org"
                                                        }
                                                      },
                                                      {
                                                        "branch_attrs": {
                                                          "labels": {
                                                            "aa": "ORF1b: I192V; S: E1072Q"
                                                          },
                                                          "mutations": {
                                                            "ORF1b": [
                                                              "I192V"
                                                            ],
                                                            "S": [
                                                              "E1072Q"
                                                            ],
                                                            "nuc": [
                                                              "T3616G",
                                                              "C13665T",
                                                              "A14041G",
                                                              "C15924T",
                                                              "G24776C",
                                                              "G29751C"
                                                            ]
                                                          }
                                                        },
                                                        "children": [
                                                          {
                                                            "branch_attrs": {
                                                              "mutations": {
                                                                "nuc": [
                                                                  "C3796T",
                                                                  "C27603T"
                                                                ]
                                                              }
                                                            },
                                                            "name": "Brazil/16090CVL/2020",
                                                            "node_attrs": {

                                                              "author": {
                                                                "author": "Sant'Anna et al.",
                                                                "value": "Sant'Anna et al."
                                                              },
                                                              "clade_membership": {
                                                                "value": "20B"
                                                              },
                                                              "country": {
                                                                "value": "Brazil"
                                                              },
                                                              "div": 18,
                                                              "division": {
                                                                "value": "Rio Grande do Sul"
                                                              },
                                                              "division_exposure": {
                                                                "value": "Rio Grande do Sul"
                                                              },
                                                              "host": {
                                                                "value": "human"
                                                              },
                                                              "custom_location": {
                                                                "confidence": {
                                                                  "Rio Grande do Sul": 1.0
                                                                },
                                                                "entropy": -1.000088900581841e-12,
                                                                "value": "Rio Grande do Sul"
                                                              },
                                                              "location": {
                                                                "value": "Tr\u00eas Coroas"
                                                              },
                                                              "num_date": {
                                                                "confidence": [
                                                                  2020.6489071038252,
                                                                  2020.6489071038252
                                                                ],
                                                                "value": 2020.6489071038252
                                                              },
                                                              "originating_lab": {
                                                                "value": "Secretaria Municipal de Sa\u00fade de Tr\u00eas Coroas"
                                                              },
                                                              "pangolin_lineage": {
                                                                "value": "B.1.1.28"
                                                              },
                                                              "recency": {
                                                                "value": "1-2 days ago"
                                                              },
                                                              "regiao": {
                                                                "value": "taquara"
                                                              },
                                                              "region": {
                                                                "value": "South America"
                                                              },
                                                              "region_exposure": {
                                                                "value": "South America"
                                                              },

                                                              "subclade_membership": {
                                                                "value": "20B"
                                                              },
                                                              "submitting_lab": {
                                                                "value": "epiclin"
                                                              }
                                                            }
                                                          },
                                                          {
                                                            "branch_attrs": {
                                                              "mutations": {}
                                                            },
                                                            "children": [
                                                              {
                                                                "branch_attrs": {
                                                                  "labels": {
                                                                    "aa": "N: G34W; ORF1a: D335G; ORF3a: A110S"
                                                                  },
                                                                  "mutations": {
                                                                    "N": [
                                                                      "G34W"
                                                                    ],
                                                                    "ORF1a": [
                                                                      "D335G"
                                                                    ],
                                                                    "ORF3a": [
                                                                      "A110S"
                                                                    ],
                                                                    "nuc": [
                                                                      "A1269G",
                                                                      "G25720T",
                                                                      "T28244C",
                                                                      "G28373T"
                                                                    ]
                                                                  }
                                                                },
                                                                "name": "Brazil/23278CVL/2020",
                                                                "node_attrs": {

                                                                  "author": {
                                                                    "author": "Sant'Anna et al.",
                                                                    "value": "Sant'Anna et al."
                                                                  },
                                                                  "clade_membership": {
                                                                    "value": "20B"
                                                                  },
                                                                  "country": {
                                                                    "value": "Brazil"
                                                                  },
                                                                  "div": 20,
                                                                  "division": {
                                                                    "value": "Rio Grande do Sul"
                                                                  },
                                                                  "division_exposure": {
                                                                    "value": "Rio Grande do Sul"
                                                                  },
                                                                  "host": {
                                                                    "value": "human"
                                                                  },
                                                                  "custom_location": {
                                                                    "confidence": {
                                                                      "Rio Grande do Sul": 1.0
                                                                    },
                                                                    "entropy": -1.000088900581841e-12,
                                                                    "value": "Rio Grande do Sul"
                                                                  },
                                                                  "location": {
                                                                    "value": "Porto Alegre"
                                                                  },
                                                                  "num_date": {
                                                                    "confidence": [
                                                                      2020.782786885246,
                                                                      2020.782786885246
                                                                    ],
                                                                    "value": 2020.782786885246
                                                                  },
                                                                  "originating_lab": {
                                                                    "value": "HOSPITAL MUNICIPAL GETULIO VARGAS"
                                                                  },
                                                                  "pangolin_lineage": {
                                                                    "value": "B.1.1.28"
                                                                  },
                                                                  "recency": {
                                                                    "value": "1-2 days ago"
                                                                  },
                                                                  "regiao": {
                                                                    "value": "porto_alegre"
                                                                  },
                                                                  "region": {
                                                                    "value": "South America"
                                                                  },
                                                                  "region_exposure": {
                                                                    "value": "South America"
                                                                  },

                                                                  "subclade_membership": {
                                                                    "value": "20B"
                                                                  },
                                                                  "submitting_lab": {
                                                                    "value": "epiclin"
                                                                  }
                                                                }
                                                              },
                                                              {
                                                                "branch_attrs": {
                                                                  "mutations": {}
                                                                },
                                                                "children": [
                                                                  {
                                                                    "branch_attrs": {
                                                                      "labels": {
                                                                        "aa": "ORF1a: L3977F; S: H1058Y"
                                                                      },
                                                                      "mutations": {
                                                                        "ORF1a": [
                                                                          "L3977F"
                                                                        ],
                                                                        "S": [
                                                                          "H1058Y"
                                                                        ],
                                                                        "nuc": [
                                                                          "C12194T",
                                                                          "G14559T",
                                                                          "C24734T"
                                                                        ]
                                                                      }
                                                                    },
                                                                    "name": "Brazil/21098CVL/2020",
                                                                    "node_attrs": {

                                                                      "author": {
                                                                        "author": "Sant'Anna et al.",
                                                                        "value": "Sant'Anna et al."
                                                                      },
                                                                      "clade_membership": {
                                                                        "value": "20B"
                                                                      },
                                                                      "country": {
                                                                        "value": "Brazil"
                                                                      },
                                                                      "div": 19,
                                                                      "division": {
                                                                        "value": "Rio Grande do Sul"
                                                                      },
                                                                      "division_exposure": {
                                                                        "value": "Rio Grande do Sul"
                                                                      },
                                                                      "host": {
                                                                        "value": "human"
                                                                      },
                                                                      "custom_location": {
                                                                        "confidence": {
                                                                          "Rio Grande do Sul": 0.9999999999999999
                                                                        },
                                                                        "entropy": -9.99866855976916e-13,
                                                                        "value": "Rio Grande do Sul"
                                                                      },
                                                                      "location": {
                                                                        "value": "Est\u00e2ncia Velha"
                                                                      },
                                                                      "num_date": {
                                                                        "confidence": [
                                                                          2020.7472677595629,
                                                                          2020.7472677595629
                                                                        ],
                                                                        "value": 2020.7472677595629
                                                                      },
                                                                      "originating_lab": {
                                                                        "value": "HOSPITAL MUNICIPAL GETULIO VARGAS"
                                                                      },
                                                                      "pangolin_lineage": {
                                                                        "value": "B.1.1.28"
                                                                      },
                                                                      "recency": {
                                                                        "value": "1-2 days ago"
                                                                      },
                                                                      "regiao": {
                                                                        "value": "novo_hamburgo"
                                                                      },
                                                                      "region": {
                                                                        "value": "South America"
                                                                      },
                                                                      "region_exposure": {
                                                                        "value": "South America"
                                                                      },

                                                                      "subclade_membership": {
                                                                        "value": "20B"
                                                                      },
                                                                      "submitting_lab": {
                                                                        "value": "epiclin"
                                                                      }
                                                                    }
                                                                  },
                                                                  {
                                                                    "branch_attrs": {
                                                                      "mutations": {}
                                                                    },
                                                                    "children": [
                                                                      {
                                                                        "branch_attrs": {
                                                                          "mutations": {}
                                                                        },
                                                                        "children": [
                                                                          {
                                                                            "branch_attrs": {
                                                                              "mutations": {
                                                                                "nuc": [
                                                                                  "G27201C"
                                                                                ]
                                                                              }
                                                                            },
                                                                            "name": "Brazil/19014CVL/2020",
                                                                            "node_attrs": {

                                                                              "author": {
                                                                                "author": "Sant'Anna et al.",
                                                                                "value": "Sant'Anna et al."
                                                                              },
                                                                              "clade_membership": {
                                                                                "value": "20B"
                                                                              },
                                                                              "country": {
                                                                                "value": "Brazil"
                                                                              },
                                                                              "div": 17,
                                                                              "division": {
                                                                                "value": "Rio Grande do Sul"
                                                                              },
                                                                              "division_exposure": {
                                                                                "value": "Rio Grande do Sul"
                                                                              },
                                                                              "host": {
                                                                                "value": "human"
                                                                              },
                                                                              "custom_location": {
                                                                                "confidence": {
                                                                                  "Rio Grande do Sul": 1.0
                                                                                },
                                                                                "entropy": -1.000088900581841e-12,
                                                                                "value": "Rio Grande do Sul"
                                                                              },
                                                                              "location": {
                                                                                "value": "Rolante"
                                                                              },
                                                                              "num_date": {
                                                                                "confidence": [
                                                                                  2020.7062841530055,
                                                                                  2020.7062841530055
                                                                                ],
                                                                                "value": 2020.7062841530055
                                                                              },
                                                                              "originating_lab": {
                                                                                "value": "CENTRO MUNICIPAL DE SAUDE DE ROLANTE"
                                                                              },
                                                                              "pangolin_lineage": {
                                                                                "value": "B.1.1.28"
                                                                              },
                                                                              "recency": {
                                                                                "value": "1-2 days ago"
                                                                              },
                                                                              "regiao": {
                                                                                "value": "taquara"
                                                                              },
                                                                              "region": {
                                                                                "value": "South America"
                                                                              },
                                                                              "region_exposure": {
                                                                                "value": "South America"
                                                                              },

                                                                              "subclade_membership": {
                                                                                "value": "20B"
                                                                              },
                                                                              "submitting_lab": {
                                                                                "value": "epiclin"
                                                                              }
                                                                            }
                                                                          },
                                                                          {
                                                                            "branch_attrs": {
                                                                              "mutations": {}
                                                                            },
                                                                            "children": [
                                                                              {
                                                                                "branch_attrs": {
                                                                                  "mutations": {
                                                                                    "nuc": [
                                                                                      "C1594T"
                                                                                    ]
                                                                                  }
                                                                                },
                                                                                "name": "Brazil/27333CVL/2020",
                                                                                "node_attrs": {

                                                                                  "author": {
                                                                                    "author": "Sant'Anna et al.",
                                                                                    "value": "Sant'Anna et al."
                                                                                  },
                                                                                  "clade_membership": {
                                                                                    "value": "20B"
                                                                                  },
                                                                                  "country": {
                                                                                    "value": "Brazil"
                                                                                  },
                                                                                  "div": 17,
                                                                                  "division": {
                                                                                    "value": "Rio Grande do Sul"
                                                                                  },
                                                                                  "division_exposure": {
                                                                                    "value": "Rio Grande do Sul"
                                                                                  },
                                                                                  "host": {
                                                                                    "value": "human"
                                                                                  },
                                                                                  "custom_location": {
                                                                                    "confidence": {
                                                                                      "Rio Grande do Sul": 1.0
                                                                                    },
                                                                                    "entropy": -1.000088900581841e-12,
                                                                                    "value": "Rio Grande do Sul"
                                                                                  },
                                                                                  "location": {
                                                                                    "value": "Igrejinha"
                                                                                  },
                                                                                  "num_date": {
                                                                                    "confidence": [
                                                                                      2020.8401639344263,
                                                                                      2020.8401639344263
                                                                                    ],
                                                                                    "value": 2020.8401639344263
                                                                                  },
                                                                                  "originating_lab": {
                                                                                    "value": "UNIDADE SANITARIA DE IGREJINHA"
                                                                                  },
                                                                                  "pangolin_lineage": {
                                                                                    "value": "B.1.1.28"
                                                                                  },
                                                                                  "recency": {
                                                                                    "value": "1-2 days ago"
                                                                                  },
                                                                                  "regiao": {
                                                                                    "value": "taquara"
                                                                                  },
                                                                                  "region": {
                                                                                    "value": "South America"
                                                                                  },
                                                                                  "region_exposure": {
                                                                                    "value": "South America"
                                                                                  },

                                                                                  "subclade_membership": {
                                                                                    "value": "20B"
                                                                                  },
                                                                                  "submitting_lab": {
                                                                                    "value": "epiclin"
                                                                                  }
                                                                                }
                                                                              },
                                                                              {
                                                                                "branch_attrs": {
                                                                                  "labels": {
                                                                                    "aa": "ORF3a: G172S"
                                                                                  },
                                                                                  "mutations": {
                                                                                    "ORF3a": [
                                                                                      "G172S"
                                                                                    ],
                                                                                    "nuc": [
                                                                                      "C2485T",
                                                                                      "G25906A",
                                                                                      "G29543T"
                                                                                    ]
                                                                                  }
                                                                                },
                                                                                "name": "Brazil/RS-00673/2020",
                                                                                "node_attrs": {

                                                                                  "author": {
                                                                                    "author": "Felipe Benites et al",
                                                                                    "value": "Felipe Benites et al"
                                                                                  },
                                                                                  "clade_membership": {
                                                                                    "value": "20B"
                                                                                  },
                                                                                  "country": {
                                                                                    "value": "Brazil"
                                                                                  },
                                                                                  "div": 19,
                                                                                  "division": {
                                                                                    "value": "Rio Grande do Sul"
                                                                                  },
                                                                                  "division_exposure": {
                                                                                    "value": "Rio Grande do Sul"
                                                                                  },
                                                                                  "gisaid_epi_isl": {
                                                                                    "value": "EPI_ISL_770614"
                                                                                  },
                                                                                  "host": {
                                                                                    "value": "Human"
                                                                                  },
                                                                                  "custom_location": {
                                                                                    "confidence": {
                                                                                      "Rio Grande do Sul": 1.0
                                                                                    },
                                                                                    "entropy": -1.000088900581841e-12,
                                                                                    "value": "Rio Grande do Sul"
                                                                                  },
                                                                                  "num_date": {
                                                                                    "confidence": [
                                                                                      2020.905737704918,
                                                                                      2020.905737704918
                                                                                    ],
                                                                                    "value": 2020.905737704918
                                                                                  },
                                                                                  "originating_lab": {
                                                                                    "value": "Laborat\u00f3rio de Microbiologia Molecular - Universidade FEEVALE"
                                                                                  },
                                                                                  "pangolin_lineage": {
                                                                                    "value": "B.1.1.28"
                                                                                  },
                                                                                  "recency": {
                                                                                    "value": "Older"
                                                                                  },
                                                                                  "region": {
                                                                                    "value": "South America"
                                                                                  },
                                                                                  "region_exposure": {
                                                                                    "value": "South America"
                                                                                  },

                                                                                  "subclade_membership": {
                                                                                    "value": "20B"
                                                                                  },
                                                                                  "submitting_lab": {
                                                                                    "value": "Bioinformatics Laboratory / LNCC"
                                                                                  },
                                                                                  "url": "https://www.gisaid.org"
                                                                                }
                                                                              }
                                                                            ],
                                                                            "name": "NODE_0004008",
                                                                            "node_attrs": {
                                                                              "clade_membership": {
                                                                                "value": "20B"
                                                                              },
                                                                              "div": 16,
                                                                              "custom_location": {
                                                                                "confidence": {
                                                                                  "Rio Grande do Sul": 0.999226415790932
                                                                                },
                                                                                "entropy": 0.006323446146753087,
                                                                                "value": "Rio Grande do Sul"
                                                                              },
                                                                              "num_date": {
                                                                                "confidence": [
                                                                                  2020.6394604468453,
                                                                                  2020.8287282009653
                                                                                ],
                                                                                "value": 2020.76922658012
                                                                              },
                                                                              "subclade_membership": {
                                                                                "value": "20B"
                                                                              }
                                                                            }
                                                                          }
                                                                        ],
                                                                        "name": "NODE_0004007",
                                                                        "node_attrs": {
                                                                          "clade_membership": {
                                                                            "value": "20B"
                                                                          },
                                                                          "div": 16,
                                                                          "custom_location": {
                                                                            "confidence": {
                                                                              "Rio Grande do Sul": 0.9991524841119395
                                                                            },
                                                                            "entropy": 0.006850060622337602,
                                                                            "value": "Rio Grande do Sul"
                                                                          },
                                                                          "num_date": {
                                                                            "confidence": [
                                                                              2020.5423471170716,
                                                                              2020.7062841530055
                                                                            ],
                                                                            "value": 2020.686764109948
                                                                          },
                                                                          "subclade_membership": {
                                                                            "value": "20B"
                                                                          }
                                                                        }
                                                                      },
                                                                      {
                                                                        "branch_attrs": {
                                                                          "labels": {
                                                                            "aa": "N: D402Y; S: D1118Y"
                                                                          },
                                                                          "mutations": {
                                                                            "N": [
                                                                              "D402Y"
                                                                            ],
                                                                            "S": [
                                                                              "D1118Y"
                                                                            ],
                                                                            "nuc": [
                                                                              "C7279T",
                                                                              "C8320T",
                                                                              "T17970C",
                                                                              "G24914T",
                                                                              "G29477T"
                                                                            ]
                                                                          }
                                                                        },
                                                                        "children": [
                                                                          {
                                                                            "branch_attrs": {
                                                                              "labels": {
                                                                                "aa": "ORF7a: T14I"
                                                                              },
                                                                              "mutations": {
                                                                                "ORF7a": [
                                                                                  "T14I"
                                                                                ],
                                                                                "nuc": [
                                                                                  "C27434T",
                                                                                  "A29780G"
                                                                                ]
                                                                              }
                                                                            },
                                                                            "name": "Brazil/RS-00643/2020",
                                                                            "node_attrs": {

                                                                              "author": {
                                                                                "author": "Felipe Benites et al",
                                                                                "value": "Felipe Benites et al"
                                                                              },
                                                                              "clade_membership": {
                                                                                "value": "20B"
                                                                              },
                                                                              "country": {
                                                                                "value": "Brazil"
                                                                              },
                                                                              "div": 23,
                                                                              "division": {
                                                                                "value": "Rio Grande do Sul"
                                                                              },
                                                                              "division_exposure": {
                                                                                "value": "Rio Grande do Sul"
                                                                              },
                                                                              "gisaid_epi_isl": {
                                                                                "value": "EPI_ISL_770590"
                                                                              },
                                                                              "host": {
                                                                                "value": "Human"
                                                                              },
                                                                              "custom_location": {
                                                                                "confidence": {
                                                                                  "Rio Grande do Sul": 1.0
                                                                                },
                                                                                "entropy": -1.000088900581841e-12,
                                                                                "value": "Rio Grande do Sul"
                                                                              },
                                                                              "location": {
                                                                                "value": "Garibaldi"
                                                                              },
                                                                              "num_date": {
                                                                                "confidence": [
                                                                                  2020.9002732240438,
                                                                                  2020.9002732240438
                                                                                ],
                                                                                "value": 2020.9002732240438
                                                                              },
                                                                              "originating_lab": {
                                                                                "value": "Laborat\u00f3rio de Microbiologia Molecular - Universidade FEEVALE"
                                                                              },
                                                                              "pangolin_lineage": {
                                                                                "value": "B.1.1.28"
                                                                              },
                                                                              "recency": {
                                                                                "value": "Older"
                                                                              },
                                                                              "region": {
                                                                                "value": "South America"
                                                                              },
                                                                              "region_exposure": {
                                                                                "value": "South America"
                                                                              },

                                                                              "subclade_membership": {
                                                                                "value": "20B"
                                                                              },
                                                                              "submitting_lab": {
                                                                                "value": "Bioinformatics Laboratory / LNCC"
                                                                              },
                                                                              "url": "https://www.gisaid.org"
                                                                            }
                                                                          },
                                                                          {
                                                                            "branch_attrs": {
                                                                              "mutations": {}
                                                                            },
                                                                            "children": [
                                                                              {
                                                                                "branch_attrs": {
                                                                                  "mutations": {
                                                                                    "nuc": [
                                                                                      "C17010T"
                                                                                    ]
                                                                                  }
                                                                                },
                                                                                "name": "Brazil/RS-00617/2020",
                                                                                "node_attrs": {

                                                                                  "author": {
                                                                                    "author": "Felipe Benites et al",
                                                                                    "value": "Felipe Benites et al"
                                                                                  },
                                                                                  "clade_membership": {
                                                                                    "value": "20B"
                                                                                  },
                                                                                  "country": {
                                                                                    "value": "Brazil"
                                                                                  },
                                                                                  "div": 22,
                                                                                  "division": {
                                                                                    "value": "Rio Grande do Sul"
                                                                                  },
                                                                                  "division_exposure": {
                                                                                    "value": "Rio Grande do Sul"
                                                                                  },
                                                                                  "gisaid_epi_isl": {
                                                                                    "value": "EPI_ISL_770569"
                                                                                  },
                                                                                  "host": {
                                                                                    "value": "Human"
                                                                                  },
                                                                                  "custom_location": {
                                                                                    "confidence": {
                                                                                      "Rio Grande do Sul": 1.0
                                                                                    },
                                                                                    "entropy": -1.000088900581841e-12,
                                                                                    "value": "Rio Grande do Sul"
                                                                                  },
                                                                                  "location": {
                                                                                    "value": "Carlos Barbosa"
                                                                                  },
                                                                                  "num_date": {
                                                                                    "confidence": [
                                                                                      2020.9002732240438,
                                                                                      2020.9002732240438
                                                                                    ],
                                                                                    "value": 2020.9002732240438
                                                                                  },
                                                                                  "originating_lab": {
                                                                                    "value": "Laborat\u00f3rio de Microbiologia Molecular - Universidade FEEVALE"
                                                                                  },
                                                                                  "pangolin_lineage": {
                                                                                    "value": "B.1.1.28"
                                                                                  },
                                                                                  "recency": {
                                                                                    "value": "Older"
                                                                                  },
                                                                                  "region": {
                                                                                    "value": "South America"
                                                                                  },
                                                                                  "region_exposure": {
                                                                                    "value": "South America"
                                                                                  },

                                                                                  "subclade_membership": {
                                                                                    "value": "20B"
                                                                                  },
                                                                                  "submitting_lab": {
                                                                                    "value": "Bioinformatics Laboratory / LNCC"
                                                                                  },
                                                                                  "url": "https://www.gisaid.org"
                                                                                }
                                                                              },
                                                                              {
                                                                                "branch_attrs": {
                                                                                  "mutations": {}
                                                                                },
                                                                                "children": [
                                                                                  {
                                                                                    "branch_attrs": {
                                                                                      "mutations": {}
                                                                                    },
                                                                                    "name": "Brazil/RS-00691/2020",
                                                                                    "node_attrs": {

                                                                                      "author": {
                                                                                        "author": "Felipe Benites et al",
                                                                                        "value": "Felipe Benites et al"
                                                                                      },
                                                                                      "clade_membership": {
                                                                                        "value": "20B"
                                                                                      },
                                                                                      "country": {
                                                                                        "value": "Brazil"
                                                                                      },
                                                                                      "div": 21,
                                                                                      "division": {
                                                                                        "value": "Rio Grande do Sul"
                                                                                      },
                                                                                      "division_exposure": {
                                                                                        "value": "Rio Grande do Sul"
                                                                                      },
                                                                                      "gisaid_epi_isl": {
                                                                                        "value": "EPI_ISL_770627"
                                                                                      },
                                                                                      "host": {
                                                                                        "value": "Human"
                                                                                      },
                                                                                      "custom_location": {
                                                                                        "confidence": {
                                                                                          "Rio Grande do Sul": 1.0
                                                                                        },
                                                                                        "entropy": -1.000088900581841e-12,
                                                                                        "value": "Rio Grande do Sul"
                                                                                      },
                                                                                      "location": {
                                                                                        "value": "Garibaldi"
                                                                                      },
                                                                                      "num_date": {
                                                                                        "confidence": [
                                                                                          2020.905737704918,
                                                                                          2020.905737704918
                                                                                        ],
                                                                                        "value": 2020.905737704918
                                                                                      },
                                                                                      "originating_lab": {
                                                                                        "value": "Laborat\u00f3rio de Microbiologia Molecular - Universidade FEEVALE"
                                                                                      },
                                                                                      "pangolin_lineage": {
                                                                                        "value": "B.1.1.28"
                                                                                      },
                                                                                      "recency": {
                                                                                        "value": "Older"
                                                                                      },
                                                                                      "region": {
                                                                                        "value": "South America"
                                                                                      },
                                                                                      "region_exposure": {
                                                                                        "value": "South America"
                                                                                      },

                                                                                      "subclade_membership": {
                                                                                        "value": "20B"
                                                                                      },
                                                                                      "submitting_lab": {
                                                                                        "value": "Bioinformatics Laboratory / LNCC"
                                                                                      },
                                                                                      "url": "https://www.gisaid.org"
                                                                                    }
                                                                                  },
                                                                                  {
                                                                                    "branch_attrs": {
                                                                                      "mutations": {}
                                                                                    },
                                                                                    "name": "Brazil/RS-00685/2020",
                                                                                    "node_attrs": {

                                                                                      "author": {
                                                                                        "author": "Felipe Benites et al",
                                                                                        "value": "Felipe Benites et al"
                                                                                      },
                                                                                      "clade_membership": {
                                                                                        "value": "20B"
                                                                                      },
                                                                                      "country": {
                                                                                        "value": "Brazil"
                                                                                      },
                                                                                      "div": 21,
                                                                                      "division": {
                                                                                        "value": "Rio Grande do Sul"
                                                                                      },
                                                                                      "division_exposure": {
                                                                                        "value": "Rio Grande do Sul"
                                                                                      },
                                                                                      "gisaid_epi_isl": {
                                                                                        "value": "EPI_ISL_770623"
                                                                                      },
                                                                                      "host": {
                                                                                        "value": "Human"
                                                                                      },
                                                                                      "custom_location": {
                                                                                        "confidence": {
                                                                                          "Rio Grande do Sul": 1.0
                                                                                        },
                                                                                        "entropy": -1.000088900581841e-12,
                                                                                        "value": "Rio Grande do Sul"
                                                                                      },
                                                                                      "location": {
                                                                                        "value": "Garibaldi"
                                                                                      },
                                                                                      "num_date": {
                                                                                        "confidence": [
                                                                                          2020.905737704918,
                                                                                          2020.905737704918
                                                                                        ],
                                                                                        "value": 2020.905737704918
                                                                                      },
                                                                                      "originating_lab": {
                                                                                        "value": "Laborat\u00f3rio de Microbiologia Molecular - Universidade FEEVALE"
                                                                                      },
                                                                                      "pangolin_lineage": {
                                                                                        "value": "B.1.1.28"
                                                                                      },
                                                                                      "recency": {
                                                                                        "value": "Older"
                                                                                      },
                                                                                      "region": {
                                                                                        "value": "South America"
                                                                                      },
                                                                                      "region_exposure": {
                                                                                        "value": "South America"
                                                                                      },

                                                                                      "subclade_membership": {
                                                                                        "value": "20B"
                                                                                      },
                                                                                      "submitting_lab": {
                                                                                        "value": "Bioinformatics Laboratory / LNCC"
                                                                                      },
                                                                                      "url": "https://www.gisaid.org"
                                                                                    }
                                                                                  }
                                                                                ],
                                                                                "name": "NODE_0004010",
                                                                                "node_attrs": {
                                                                                  "clade_membership": {
                                                                                    "value": "20B"
                                                                                  },
                                                                                  "div": 21,
                                                                                  "custom_location": {
                                                                                    "confidence": {
                                                                                      "Rio Grande do Sul": 0.9992270225096306
                                                                                    },
                                                                                    "entropy": 0.006319096214116802,
                                                                                    "value": "Rio Grande do Sul"
                                                                                  },
                                                                                  "num_date": {
                                                                                    "confidence": [
                                                                                      2020.8647947717707,
                                                                                      2020.905737704918
                                                                                    ],
                                                                                    "value": 2020.9023665899258
                                                                                  },
                                                                                  "subclade_membership": {
                                                                                    "value": "20B"
                                                                                  }
                                                                                }
                                                                              }
                                                                            ],
                                                                            "name": "NODE_0003901",
                                                                            "node_attrs": {
                                                                              "clade_membership": {
                                                                                "value": "20B"
                                                                              },
                                                                              "div": 21,
                                                                              "custom_location": {
                                                                                "confidence": {
                                                                                  "Rio Grande do Sul": 0.9991601730689477
                                                                                },
                                                                                "entropy": 0.006795605594640913,
                                                                                "value": "Rio Grande do Sul"
                                                                              },
                                                                              "num_date": {
                                                                                "confidence": [
                                                                                  2020.7918029317113,
                                                                                  2020.9002732240438
                                                                                ],
                                                                                "value": 2020.8672037494193
                                                                              },
                                                                              "subclade_membership": {
                                                                                "value": "20B"
                                                                              }
                                                                            }
                                                                          }
                                                                        ],
                                                                        "name": "NODE_0002044",
                                                                        "node_attrs": {
                                                                          "clade_membership": {
                                                                            "value": "20B"
                                                                          },
                                                                          "div": 21,
                                                                          "custom_location": {
                                                                            "confidence": {
                                                                              "Rio Grande do Sul": 0.9991468039905697
                                                                            },
                                                                            "entropy": 0.006890243636369718,
                                                                            "value": "Rio Grande do Sul"
                                                                          },
                                                                          "num_date": {
                                                                            "confidence": [
                                                                              2020.7762058309404,
                                                                              2020.8919461144953
                                                                            ],
                                                                            "value": 2020.826315509559
                                                                          },
                                                                          "subclade_membership": {
                                                                            "value": "20B"
                                                                          }
                                                                        }
                                                                      }
                                                                    ],
                                                                    "name": "NODE_0004006",
                                                                    "node_attrs": {
                                                                      "clade_membership": {
                                                                        "value": "20B"
                                                                      },
                                                                      "div": 16,
                                                                      "custom_location": {
                                                                        "confidence": {
                                                                          "Rio Grande do Sul": 0.9990564375139472
                                                                        },
                                                                        "entropy": 0.007524601653313455,
                                                                        "value": "Rio Grande do Sul"
                                                                      },
                                                                      "num_date": {
                                                                        "confidence": [
                                                                          2020.5674042384935,
                                                                          2020.705812518688
                                                                        ],
                                                                        "value": 2020.641626421771
                                                                      },
                                                                      "subclade_membership": {
                                                                        "value": "20B"
                                                                      }
                                                                    }
                                                                  }
                                                                ],
                                                                "name": "NODE_0004005",
                                                                "node_attrs": {
                                                                  "clade_membership": {
                                                                    "value": "20B"
                                                                  },
                                                                  "div": 16,
                                                                  "custom_location": {
                                                                    "confidence": {
                                                                      "Brazil": 0.0010632264106512435,
                                                                      "Rio Grande do Sul": 0.9989356934024367
                                                                    },
                                                                    "entropy": 0.008358771948753809,
                                                                    "value": "Rio Grande do Sul"
                                                                  },
                                                                  "num_date": {
                                                                    "confidence": [
                                                                      2020.566361127076,
                                                                      2020.6992408875922
                                                                    ],
                                                                    "value": 2020.6102020547637
                                                                  },
                                                                  "subclade_membership": {
                                                                    "value": "20B"
                                                                  }
                                                                }
                                                              }
                                                            ],
                                                            "name": "NODE_0004004",
                                                            "node_attrs": {
                                                              "clade_membership": {
                                                                "value": "20B"
                                                              },
                                                              "div": 16,
                                                              "custom_location": {
                                                                "confidence": {
                                                                  "Brazil": 0.0033036435258266077,
                                                                  "Rio Grande do Sul": 0.9966940169301998
                                                                },
                                                                "entropy": 0.022205299312353273,
                                                                "value": "Rio Grande do Sul"
                                                              },
                                                              "num_date": {
                                                                "confidence": [
                                                                  2020.546881981838,
                                                                  2020.697667218109
                                                                ],
                                                                "value": 2020.5967249328223
                                                              },
                                                              "subclade_membership": {
                                                                "value": "20B"
                                                              }
                                                            }
                                                          }
                                                        ],
                                                        "name": "NODE_0002043",
                                                        "node_attrs": {
                                                          "clade_membership": {
                                                            "value": "20B"
                                                          },
                                                          "div": 16,
                                                          "custom_location": {
                                                            "confidence": {
                                                              "Brazil": 0.029529477144514347,
                                                              "Rio Grande do Sul": 0.9704540146515526
                                                            },
                                                            "entropy": 0.1333106650423473,
                                                            "value": "Rio Grande do Sul"
                                                          },
                                                          "num_date": {
                                                            "confidence": [
                                                              2020.5149006437946,
                                                              2020.640558702587
                                                            ],
                                                            "value": 2020.5750927881086
                                                          },
                                                          "subclade_membership": {
                                                            "value": "20B"
                                                          }
                                                        }
                                                      }
                                                    ],
                                                    "name": "NODE_0002042",
                                                    "node_attrs": {
                                                      "clade_membership": {
                                                        "value": "20B"
                                                      },
                                                      "div": 10,
                                                      "custom_location": {
                                                        "confidence": {
                                                          "Brazil": 0.33573217494614405,
                                                          "Rio Grande do Sul": 0.6641645255204767
                                                        },
                                                        "entropy": 0.6392260688740792,
                                                        "value": "Rio Grande do Sul"
                                                      },
                                                      "num_date": {
                                                        "confidence": [
                                                          2020.1982434524198,
                                                          2020.5472186475754
                                                        ],
                                                        "value": 2020.33447516202
                                                      },
                                                      "subclade_membership": {
                                                        "value": "20B"
                                                      }
                                                    }
                                                  }
                                                ],
                                                "name": "NODE_0004001",
                                                "node_attrs": {
                                                  "clade_membership": {
                                                    "value": "20B"
                                                  },
                                                  "div": 9,
                                                  "custom_location": {
                                                    "confidence": {
                                                      "Brazil": 0.29890540084229666,
                                                      "Rio Grande do Sul": 0.7010022494631699
                                                    },
                                                    "entropy": 0.6108969629619684,
                                                    "value": "Rio Grande do Sul"
                                                  },
                                                  "num_date": {
                                                    "confidence": [
                                                      2020.2102766001258,
                                                      2020.4927725486634
                                                    ],
                                                    "value": 2020.249855285218
                                                  },
                                                  "subclade_membership": {
                                                    "value": "20B"
                                                  }
                                                }
                                              }
                                            ],
                                            "name": "NODE_0003994",
                                            "node_attrs": {
                                              "clade_membership": {
                                                "value": "20B"
                                              },
                                              "div": 9,
                                              "custom_location": {
                                                "confidence": {
                                                  "Brazil": 0.5930200706130685,
                                                  "Rio Grande do Sul": 0.40684210958766953
                                                },
                                                "entropy": 0.6770426846533564,
                                                "value": "Brazil"
                                              },
                                              "num_date": {
                                                "confidence": [
                                                  2020.2062464418696,
                                                  2020.335664013569
                                                ],
                                                "value": 2020.2256968436786
                                              },
                                              "subclade_membership": {
                                                "value": "20B"
                                              }
                                            }
                                          }
                                        ],
                                        "name": "NODE_0003982",
                                        "node_attrs": {
                                          "clade_membership": {
                                            "value": "20B"
                                          },
                                          "div": 9,
                                          "custom_location": {
                                            "confidence": {
                                              "Brazil": 0.916070546735293,
                                              "Rio Grande do Sul": 0.0837582352575239
                                            },
                                            "entropy": 0.28956801730966075,
                                            "value": "Brazil"
                                          },
                                          "num_date": {
                                            "confidence": [
                                              2020.184426219235,
                                              2020.3285562618494
                                            ],
                                            "value": 2020.2156846210653
                                          },
                                          "subclade_membership": {
                                            "value": "20B"
                                          }
                                        }
                                      },
                                      {
                                        "branch_attrs": {
                                          "mutations": {}
                                        },
                                        "children": [
                                          {
                                            "branch_attrs": {
                                              "mutations": {}
                                            },
                                            "children": [
                                              {
                                                "branch_attrs": {
                                                  "mutations": {}
                                                },
                                                "children": [
                                                  {
                                                    "branch_attrs": {
                                                      "mutations": {}
                                                    },
                                                    "name": "Brazil/AL-837/2020",
                                                    "node_attrs": {

                                                      "author": {
                                                        "author": "Paola Resende et al",
                                                        "paper_url": "https://dx.doi.org/10.1101/2020.06.17.158006",
                                                        "title": "Genomic surveillance of SARS-CoV-2 reveals community transmission of a major lineage during the early pandemic phase in Brazil",
                                                        "value": "Paola Resende et al A"
                                                      },
                                                      "clade_membership": {
                                                        "value": "20B"
                                                      },
                                                      "country": {
                                                        "value": "Brazil"
                                                      },
                                                      "div": 9,
                                                      "division": {
                                                        "value": "Alagoas"
                                                      },
                                                      "division_exposure": {
                                                        "value": "Alagoas"
                                                      },
                                                      "gisaid_epi_isl": {
                                                        "value": "EPI_ISL_427292"
                                                      },
                                                      "host": {
                                                        "value": "Human"
                                                      },
                                                      "custom_location": {
                                                        "confidence": {
                                                          "Brazil": 0.9999999999999999
                                                        },
                                                        "entropy": -9.99866855976916e-13,
                                                        "value": "Brazil"
                                                      },
                                                      "location": {
                                                        "value": "Maceio"
                                                      },
                                                      "num_date": {
                                                        "confidence": [
                                                          2020.2117486338798,
                                                          2020.2117486338798
                                                        ],
                                                        "value": 2020.2117486338798
                                                      },
                                                      "originating_lab": {
                                                        "value": "LACEN-AL - Laboratorio Central de Alagoas"
                                                      },
                                                      "pangolin_lineage": {
                                                        "value": "B.1.1.28"
                                                      },
                                                      "recency": {
                                                        "value": "Older"
                                                      },
                                                      "region": {
                                                        "value": "South America"
                                                      },
                                                      "region_exposure": {
                                                        "value": "South America"
                                                      },

                                                      "subclade_membership": {
                                                        "value": "20B"
                                                      },
                                                      "submitting_lab": {
                                                        "value": "Instituto Oswaldo Cruz FIOCRUZ - Laboratory of Respiratory Viruses and Measles (LVRS)"
                                                      },
                                                      "url": "https://www.gisaid.org"
                                                    }
                                                  },
                                                  {
                                                    "branch_attrs": {
                                                      "mutations": {
                                                        "nuc": [
                                                          "C18744T"
                                                        ]
                                                      }
                                                    },
                                                    "children": [
                                                      {
                                                        "branch_attrs": {
                                                          "labels": {
                                                            "aa": "ORF1a: D1903Y"
                                                          },
                                                          "mutations": {
                                                            "ORF1a": [
                                                              "D1903Y"
                                                            ],
                                                            "nuc": [
                                                              "G5972T",
                                                              "G15543T",
                                                              "C18877T",
                                                              "C27881T",
                                                              "C29743T"
                                                            ]
                                                          }
                                                        },
                                                        "name": "Uruguay/CEL-M116/2020",
                                                        "node_attrs": {
                                                          "author": {
                                                            "author": "Daiana Mir et al",
                                                            "value": "Daiana Mir et al"
                                                          },
                                                          "clade_membership": {
                                                            "value": "20B"
                                                          },
                                                          "country": {
                                                            "value": "Uruguay"
                                                          },
                                                          "div": 15,
                                                          "division": {
                                                            "value": "Cerro Largo"
                                                          },
                                                          "division_exposure": {
                                                            "value": "Cerro Largo"
                                                          },
                                                          "gisaid_epi_isl": {
                                                            "value": "EPI_ISL_750177"
                                                          },
                                                          "host": {
                                                            "value": "Human"
                                                          },
                                                          "custom_location": {
                                                            "confidence": {
                                                              "South America": 1.0
                                                            },
                                                            "entropy": -1.000088900581841e-12,
                                                            "value": "South America"
                                                          },
                                                          "location": {
                                                            "value": "Rio Branco"
                                                          },
                                                          "num_date": {
                                                            "confidence": [
                                                              2020.542349726776,
                                                              2020.542349726776
                                                            ],
                                                            "value": 2020.542349726776
                                                          },
                                                          "originating_lab": {
                                                            "value": "Sanatorio Americano"
                                                          },
                                                          "pangolin_lineage": {
                                                            "value": "B.1.1.296"
                                                          },
                                                          "recency": {
                                                            "value": "Older"
                                                          },
                                                          "region": {
                                                            "value": "South America"
                                                          },
                                                          "region_exposure": {
                                                            "value": "South America"
                                                          },
                                                          "subclade_membership": {
                                                            "value": "20B"
                                                          },
                                                          "submitting_lab": {
                                                            "value": "Institut Pasteur de Montevideo"
                                                          },
                                                          "url": "https://www.gisaid.org"
                                                        }
                                                      },
                                                      {
                                                        "branch_attrs": {
                                                          "labels": {
                                                            "aa": "ORF1a: A2123V; ORF1b: V1149L; S: Q677H"
                                                          },
                                                          "mutations": {
                                                            "ORF1a": [
                                                              "A2123V"
                                                            ],
                                                            "ORF1b": [
                                                              "V1149L"
                                                            ],
                                                            "S": [
                                                              "Q677H"
                                                            ],
                                                            "nuc": [
                                                              "A949G",
                                                              "A3481G",
                                                              "C6633T",
                                                              "G16912T",
                                                              "G23593T",
                                                              "G29744A"
                                                            ]
                                                          }
                                                        },
                                                        "name": "Brazil/15883CVL/2020",
                                                        "node_attrs": {

                                                          "author": {
                                                            "author": "Sant'Anna et al.",
                                                            "value": "Sant'Anna et al."
                                                          },
                                                          "clade_membership": {
                                                            "value": "20B"
                                                          },
                                                          "country": {
                                                            "value": "Brazil"
                                                          },
                                                          "div": 16,
                                                          "division": {
                                                            "value": "Rio Grande do Sul"
                                                          },
                                                          "division_exposure": {
                                                            "value": "Rio Grande do Sul"
                                                          },
                                                          "host": {
                                                            "value": "human"
                                                          },
                                                          "custom_location": {
                                                            "confidence": {
                                                              "Rio Grande do Sul": 1.0
                                                            },
                                                            "entropy": -1.000088900581841e-12,
                                                            "value": "Rio Grande do Sul"
                                                          },
                                                          "location": {
                                                            "value": "Sapiranga"
                                                          },
                                                          "num_date": {
                                                            "confidence": [
                                                              2020.6379781420765,
                                                              2020.6379781420765
                                                            ],
                                                            "value": 2020.6379781420765
                                                          },
                                                          "originating_lab": {
                                                            "value": "Hospital Sapiranga"
                                                          },
                                                          "pangolin_lineage": {
                                                            "value": "B.1.1.288"
                                                          },
                                                          "recency": {
                                                            "value": "1-2 days ago"
                                                          },
                                                          "regiao": {
                                                            "value": "novo_hamburgo"
                                                          },
                                                          "region": {
                                                            "value": "South America"
                                                          },
                                                          "region_exposure": {
                                                            "value": "South America"
                                                          },

                                                          "subclade_membership": {
                                                            "value": "20B"
                                                          },
                                                          "submitting_lab": {
                                                            "value": "epiclin"
                                                          }
                                                        }
                                                      }
                                                    ],
                                                    "name": "NODE_0002078",
                                                    "node_attrs": {
                                                      "clade_membership": {
                                                        "value": "20B"
                                                      },
                                                      "div": 10,
                                                      "custom_location": {
                                                        "confidence": {
                                                          "Brazil": 0.760146708509386,
                                                          "Europe": 0.001805990764730858,
                                                          "Rio Grande do Sul": 0.16853168069820304,
                                                          "South America": 0.06894104135683492
                                                        },
                                                        "entropy": 0.7092664221056473,
                                                        "value": "Brazil"
                                                      },
                                                      "num_date": {
                                                        "confidence": [
                                                          2020.1674746398398,
                                                          2020.3982552321506
                                                        ],
                                                        "value": 2020.321912918629
                                                      },
                                                      "subclade_membership": {
                                                        "value": "20B"
                                                      }
                                                    }
                                                  }
                                                ],
                                                "name": "NODE_0004013",
                                                "node_attrs": {
                                                  "clade_membership": {
                                                    "value": "20B"
                                                  },
                                                  "div": 9,
                                                  "custom_location": {
                                                    "confidence": {
                                                      "Brazil": 0.9772326286344502,
                                                      "Rio Grande do Sul": 0.019625491839709564,
                                                      "South America": 0.0030129433640813043
                                                    },
                                                    "entropy": 0.11837596643397968,
                                                    "value": "Brazil"
                                                  },
                                                  "num_date": {
                                                    "confidence": [
                                                      2020.2005014569816,
                                                      2020.2117486338798
                                                    ],
                                                    "value": 2020.2117486338798
                                                  },
                                                  "subclade_membership": {
                                                    "value": "20B"
                                                  }
                                                }
                                              },
                                              {
                                                "branch_attrs": {
                                                  "mutations": {}
                                                },
                                                "children": [
                                                  {
                                                    "branch_attrs": {
                                                      "labels": {
                                                        "aa": "ORF1a: M315L, L469F"
                                                      },
                                                      "mutations": {
                                                        "ORF1a": [
                                                          "M315L",
                                                          "L469F"
                                                        ],
                                                        "nuc": [
                                                          "C203T",
                                                          "A1208C",
                                                          "C1670T",
                                                          "T2911C",
                                                          "C4423T",
                                                          "A4426G",
                                                          "C11866T",
                                                          "C15324T",
                                                          "G20931T"
                                                        ]
                                                      }
                                                    },
                                                    "children": [
                                                      {
                                                        "branch_attrs": {
                                                          "labels": {
                                                            "aa": "N: P383L; ORF1b: T253I, P1095S; ORF9b: P39L"
                                                          },
                                                          "mutations": {
                                                            "N": [
                                                              "P383L"
                                                            ],
                                                            "ORF1b": [
                                                              "T253I",
                                                              "P1095S"
                                                            ],
                                                            "ORF9b": [
                                                              "P39L"
                                                            ],
                                                            "nuc": [
                                                              "T2149C",
                                                              "T11026C",
                                                              "C14225T",
                                                              "C16750T",
                                                              "C24023T",
                                                              "C28399T",
                                                              "C29149T",
                                                              "C29421T",
                                                              "G29706T"
                                                            ]
                                                          }
                                                        },
                                                        "name": "Brazil/SP-924/2020",
                                                        "node_attrs": {

                                                          "author": {
                                                            "author": "Claudio Tavares Sacchi et al",
                                                            "value": "Claudio Tavares Sacchi et al"
                                                          },
                                                          "clade_membership": {
                                                            "value": "20B"
                                                          },
                                                          "country": {
                                                            "value": "Brazil"
                                                          },
                                                          "div": 27,
                                                          "division": {
                                                            "value": "S\u00e3o Paulo"
                                                          },
                                                          "division_exposure": {
                                                            "value": "S\u00e3o Paulo"
                                                          },
                                                          "gisaid_epi_isl": {
                                                            "value": "EPI_ISL_833162"
                                                          },
                                                          "host": {
                                                            "value": "Human"
                                                          },
                                                          "custom_location": {
                                                            "confidence": {
                                                              "Brazil": 1.0
                                                            },
                                                            "entropy": -1.000088900581841e-12,
                                                            "value": "Brazil"
                                                          },
                                                          "location": {
                                                            "value": "Taboao Da Serra"
                                                          },
                                                          "num_date": {
                                                            "confidence": [
                                                              2020.9084699453551,
                                                              2020.9084699453551
                                                            ],
                                                            "value": 2020.9084699453551
                                                          },
                                                          "originating_lab": {
                                                            "value": "Lab LOC - Itapecerica da Serra"
                                                          },
                                                          "pangolin_lineage": {
                                                            "value": "B.1.1.28"
                                                          },
                                                          "recency": {
                                                            "value": "Older"
                                                          },
                                                          "region": {
                                                            "value": "South America"
                                                          },
                                                          "region_exposure": {
                                                            "value": "South America"
                                                          },

                                                          "subclade_membership": {
                                                            "value": "20B"
                                                          },
                                                          "submitting_lab": {
                                                            "value": "Instituto Adolfo Lutz, Interdiciplinary Procedures Center, Strategic Laboratory"
                                                          },
                                                          "url": "https://www.gisaid.org"
                                                        }
                                                      },
                                                      {
                                                        "branch_attrs": {
                                                          "labels": {
                                                            "aa": "M: M84I; N: A359S; ORF3a: V256-, N257X, *276X"
                                                          },
                                                          "mutations": {
                                                            "M": [
                                                              "M84I"
                                                            ],
                                                            "N": [
                                                              "A359S"
                                                            ],
                                                            "ORF3a": [
                                                              "V256-",
                                                              "N257X",
                                                              "*276X"
                                                            ],
                                                            "nuc": [
                                                              "C21742A",
                                                              "G26158-",
                                                              "T26159-",
                                                              "T26160-",
                                                              "A26161-",
                                                              "G26774T",
                                                              "G29348T"
                                                            ]
                                                          }
                                                        },
                                                        "name": "Brazil/SP-HIAE-ID06/2020",
                                                        "node_attrs": {
                                                          "author": {
                                                            "author": "Deyvid Amgarten et al",
                                                            "value": "Deyvid Amgarten et al"
                                                          },
                                                          "clade_membership": {
                                                            "value": "20B"
                                                          },
                                                          "country": {
                                                            "value": "Brazil"
                                                          },
                                                          "div": 21,
                                                          "division": {
                                                            "value": "S\u00e3o Paulo"
                                                          },
                                                          "division_exposure": {
                                                            "value": "S\u00e3o Paulo"
                                                          },
                                                          "gisaid_epi_isl": {
                                                            "value": "EPI_ISL_884249"
                                                          },
                                                          "host": {
                                                            "value": "Human"
                                                          },
                                                          "custom_location": {
                                                            "confidence": {
                                                              "Brazil": 1.0
                                                            },
                                                            "entropy": -1.000088900581841e-12,
                                                            "value": "Brazil"
                                                          },
                                                          "num_date": {
                                                            "confidence": [
                                                              2020.8674863387978,
                                                              2020.8674863387978
                                                            ],
                                                            "value": 2020.8674863387978
                                                          },
                                                          "originating_lab": {
                                                            "value": "LATE - Laborat\u00f3rio de T\u00e9cnicas Especiais - Hospital Israelita Albert Einstein"
                                                          },
                                                          "pangolin_lineage": {
                                                            "value": "B.1.1.28"
                                                          },
                                                          "recency": {
                                                            "value": "Older"
                                                          },
                                                          "region": {
                                                            "value": "South America"
                                                          },
                                                          "region_exposure": {
                                                            "value": "South America"
                                                          },

                                                          "subclade_membership": {
                                                            "value": "20B"
                                                          },
                                                          "submitting_lab": {
                                                            "value": "LATE - Laborat\u00f3rio de T\u00e9cnicas Especiais - Hospital Israelita Albert Einstein"
                                                          },
                                                          "url": "https://www.gisaid.org"
                                                        }
                                                      }
                                                    ],
                                                    "name": "NODE_0001945",
                                                    "node_attrs": {
                                                      "clade_membership": {
                                                        "value": "20B"
                                                      },
                                                      "div": 18,
                                                      "custom_location": {
                                                        "confidence": {
                                                          "Brazil": 0.997873213363219,
                                                          "Rio Grande do Sul": 0.00200374731503825
                                                        },
                                                        "entropy": 0.01572856578146262,
                                                        "value": "Brazil"
                                                      },
                                                      "num_date": {
                                                        "confidence": [
                                                          2020.5455581967933,
                                                          2020.8567908373593
                                                        ],
                                                        "value": 2020.5996247225853
                                                      },
                                                      "subclade_membership": {
                                                        "value": "20B"
                                                      }
                                                    }
                                                  },
                                                  {
                                                    "branch_attrs": {
                                                      "mutations": {
                                                        "nuc": [
                                                          "C26873T"
                                                        ]
                                                      }
                                                    },
                                                    "children": [
                                                      {
                                                        "branch_attrs": {
                                                          "labels": {
                                                            "aa": "ORF1b: M1586I"
                                                          },
                                                          "mutations": {
                                                            "ORF1b": [
                                                              "M1586I"
                                                            ],
                                                            "nuc": [
                                                              "C9592T",
                                                              "G18225T",
                                                              "C26013T"
                                                            ]
                                                          }
                                                        },
                                                        "name": "Brazil/2243CVL/2020",
                                                        "node_attrs": {

                                                          "author": {
                                                            "author": "Sant'Anna et al.",
                                                            "value": "Sant'Anna et al."
                                                          },
                                                          "clade_membership": {
                                                            "value": "20B"
                                                          },
                                                          "country": {
                                                            "value": "Brazil"
                                                          },
                                                          "div": 13,
                                                          "division": {
                                                            "value": "Rio Grande do Sul"
                                                          },
                                                          "division_exposure": {
                                                            "value": "Rio Grande do Sul"
                                                          },
                                                          "host": {
                                                            "value": "human"
                                                          },
                                                          "custom_location": {
                                                            "confidence": {
                                                              "Rio Grande do Sul": 1.0
                                                            },
                                                            "entropy": -1.000088900581841e-12,
                                                            "value": "Rio Grande do Sul"
                                                          },
                                                          "location": {
                                                            "value": "Canoas"
                                                          },
                                                          "num_date": {
                                                            "confidence": [
                                                              2020.454918032787,
                                                              2020.454918032787
                                                            ],
                                                            "value": 2020.454918032787
                                                          },
                                                          "originating_lab": {
                                                            "value": "Unidade de Pronto Atendimento de Sapucaia do Sul"
                                                          },
                                                          "pangolin_lineage": {
                                                            "value": "B.1.1.28"
                                                          },
                                                          "recency": {
                                                            "value": "1-2 days ago"
                                                          },
                                                          "regiao": {
                                                            "value": "canoas"
                                                          },
                                                          "region": {
                                                            "value": "South America"
                                                          },
                                                          "region_exposure": {
                                                            "value": "South America"
                                                          },

                                                          "subclade_membership": {
                                                            "value": "20B"
                                                          },
                                                          "submitting_lab": {
                                                            "value": "epiclin"
                                                          }
                                                        }
                                                      },
                                                      {
                                                        "branch_attrs": {
                                                          "labels": {
                                                            "aa": "ORF1a: G465V, N854K, D2592G, M3652I; ORF1b: A1525S; ORF3a: P240S; ORF8: E64G; S: T95I, A222V, Q239R"
                                                          },
                                                          "mutations": {
                                                            "ORF1a": [
                                                              "G465V",
                                                              "N854K",
                                                              "D2592G",
                                                              "M3652I"
                                                            ],
                                                            "ORF1b": [
                                                              "A1525S"
                                                            ],
                                                            "ORF3a": [
                                                              "P240S"
                                                            ],
                                                            "ORF8": [
                                                              "E64G"
                                                            ],
                                                            "S": [
                                                              "T95I",
                                                              "A222V",
                                                              "Q239R"
                                                            ],
                                                            "nuc": [
                                                              "G1659T",
                                                              "T2827A",
                                                              "G4720A",
                                                              "C7834T",
                                                              "A8040G",
                                                              "G11221T",
                                                              "C11300T",
                                                              "C11479T",
                                                              "A11782G",
                                                              "G18040T",
                                                              "C18828T",
                                                              "T19605C",
                                                              "C21846T",
                                                              "C22227T",
                                                              "A22278G",
                                                              "C26110T",
                                                              "A28084G",
                                                              "C29311T",
                                                              "C29614T"
                                                            ]
                                                          }
                                                        },
                                                        "children": [
                                                          {
                                                            "branch_attrs": {
                                                              "mutations": {
                                                                "nuc": [
                                                                  "C29838T"
                                                                ]
                                                              }
                                                            },
                                                            "name": "Brazil/SP-1741/2021",
                                                            "node_attrs": {

                                                              "author": {
                                                                "author": "Claudio Tavares Sacchi et al",
                                                                "value": "Claudio Tavares Sacchi et al"
                                                              },
                                                              "clade_membership": {
                                                                "value": "20B"
                                                              },
                                                              "country": {
                                                                "value": "Brazil"
                                                              },
                                                              "div": 30,
                                                              "division": {
                                                                "value": "S\u00e3o Paulo"
                                                              },
                                                              "division_exposure": {
                                                                "value": "S\u00e3o Paulo"
                                                              },
                                                              "gisaid_epi_isl": {
                                                                "value": "EPI_ISL_1078984"
                                                              },
                                                              "host": {
                                                                "value": "Human"
                                                              },
                                                              "custom_location": {
                                                                "confidence": {
                                                                  "Brazil": 1.0
                                                                },
                                                                "entropy": -1.000088900581841e-12,
                                                                "value": "Brazil"
                                                              },
                                                              "location": {
                                                                "value": "Bauru"
                                                              },
                                                              "num_date": {
                                                                "confidence": [
                                                                  2021.0369863013698,
                                                                  2021.0369863013698
                                                                ],
                                                                "value": 2021.0369863013698
                                                              },
                                                              "originating_lab": {
                                                                "value": "IAL Regional de Bauru"
                                                              },
                                                              "pangolin_lineage": {
                                                                "value": "B.1.1.28"
                                                              },
                                                              "recency": {
                                                                "value": "One week ago"
                                                              },
                                                              "region": {
                                                                "value": "South America"
                                                              },
                                                              "region_exposure": {
                                                                "value": "South America"
                                                              },

                                                              "subclade_membership": {
                                                                "value": "20B"
                                                              },
                                                              "submitting_lab": {
                                                                "value": "Instituto Adolfo Lutz, Interdiciplinary Procedures Center, Strategic Laboratory"
                                                              },
                                                              "url": "https://www.gisaid.org"
                                                            }
                                                          },
                                                          {
                                                            "branch_attrs": {
                                                              "labels": {
                                                                "aa": "S: S98F"
                                                              },
                                                              "mutations": {
                                                                "S": [
                                                                  "S98F"
                                                                ],
                                                                "nuc": [
                                                                  "C21855T",
                                                                  "G29810T"
                                                                ]
                                                              }
                                                            },
                                                            "name": "Brazil/SP-1746/2021",
                                                            "node_attrs": {

                                                              "author": {
                                                                "author": "Claudio Tavares Sacchi et al",
                                                                "value": "Claudio Tavares Sacchi et al"
                                                              },
                                                              "clade_membership": {
                                                                "value": "20B"
                                                              },
                                                              "country": {
                                                                "value": "Brazil"
                                                              },
                                                              "div": 31,
                                                              "division": {
                                                                "value": "S\u00e3o Paulo"
                                                              },
                                                              "division_exposure": {
                                                                "value": "S\u00e3o Paulo"
                                                              },
                                                              "gisaid_epi_isl": {
                                                                "value": "EPI_ISL_1078991"
                                                              },
                                                              "host": {
                                                                "value": "Human"
                                                              },
                                                              "custom_location": {
                                                                "confidence": {
                                                                  "Brazil": 1.0
                                                                },
                                                                "entropy": -1.000088900581841e-12,
                                                                "value": "Brazil"
                                                              },
                                                              "location": {
                                                                "value": "Bauru"
                                                              },
                                                              "num_date": {
                                                                "confidence": [
                                                                  2021.058904109589,
                                                                  2021.058904109589
                                                                ],
                                                                "value": 2021.058904109589
                                                              },
                                                              "originating_lab": {
                                                                "value": "IAL Regional de Bauru"
                                                              },
                                                              "pangolin_lineage": {
                                                                "value": "B.1.1.28"
                                                              },
                                                              "recency": {
                                                                "value": "One week ago"
                                                              },
                                                              "region": {
                                                                "value": "South America"
                                                              },
                                                              "region_exposure": {
                                                                "value": "South America"
                                                              },

                                                              "subclade_membership": {
                                                                "value": "20B"
                                                              },
                                                              "submitting_lab": {
                                                                "value": "Instituto Adolfo Lutz, Interdiciplinary Procedures Center, Strategic Laboratory"
                                                              },
                                                              "url": "https://www.gisaid.org"
                                                            }
                                                          }
                                                        ],
                                                        "name": "NODE_0001936",
                                                        "node_attrs": {
                                                          "clade_membership": {
                                                            "value": "20B"
                                                          },
                                                          "div": 29,
                                                          "custom_location": {
                                                            "confidence": {
                                                              "Brazil": 0.9900595695486978,
                                                              "Rio Grande do Sul": 0.009803867722389819
                                                            },
                                                            "entropy": 0.05650346755438158,
                                                            "value": "Brazil"
                                                          },
                                                          "num_date": {
                                                            "confidence": [
                                                              2020.9315276960715,
                                                              2021.0368567661014
                                                            ],
                                                            "value": 2020.9900300074826
                                                          },
                                                          "subclade_membership": {
                                                            "value": "20B"
                                                          }
                                                        }
                                                      }
                                                    ],
                                                    "name": "NODE_0001935",
                                                    "node_attrs": {
                                                      "clade_membership": {
                                                        "value": "20B"
                                                      },
                                                      "div": 10,
                                                      "custom_location": {
                                                        "confidence": {
                                                          "Brazil": 0.8941242482364321,
                                                          "Rio Grande do Sul": 0.10563345374529251
                                                        },
                                                        "entropy": 0.3396333753175482,
                                                        "value": "Brazil"
                                                      },
                                                      "num_date": {
                                                        "confidence": [
                                                          2020.1974066690132,
                                                          2020.4498517218026
                                                        ],
                                                        "value": 2020.3073592539595
                                                      },
                                                      "subclade_membership": {
                                                        "value": "20B"
                                                      }
                                                    }
                                                  }
                                                ],
                                                "name": "NODE_0004015",
                                                "node_attrs": {
                                                  "clade_membership": {
                                                    "value": "20B"
                                                  },
                                                  "div": 9,
                                                  "custom_location": {
                                                    "confidence": {
                                                      "Brazil": 0.9854286740895257,
                                                      "Rio Grande do Sul": 0.014416869719863364
                                                    },
                                                    "entropy": 0.07699782708592388,
                                                    "value": "Brazil"
                                                  },
                                                  "num_date": {
                                                    "confidence": [
                                                      2020.1906622589397,
                                                      2020.405638110318
                                                    ],
                                                    "value": 2020.2272697866513
                                                  },
                                                  "subclade_membership": {
                                                    "value": "20B"
                                                  }
                                                }
                                              }
                                            ],
                                            "name": "NODE_0004012",
                                            "node_attrs": {
                                              "clade_membership": {
                                                "value": "20B"
                                              },
                                              "div": 9,
                                              "custom_location": {
                                                "confidence": {
                                                  "Brazil": 0.9923056180534671,
                                                  "Rio Grande do Sul": 0.007424662259223068
                                                },
                                                "entropy": 0.046363257180280844,
                                                "value": "Brazil"
                                              },
                                              "num_date": {
                                                "confidence": [
                                                  2020.1895491845135,
                                                  2020.2098630949858
                                                ],
                                                "value": 2020.2021301708999
                                              },
                                              "subclade_membership": {
                                                "value": "20B"
                                              }
                                            }
                                          },
                                          {
                                            "branch_attrs": {
                                              "mutations": {}
                                            },
                                            "children": [
                                              {
                                                "branch_attrs": {
                                                  "mutations": {}
                                                },
                                                "children": [
                                                  {
                                                    "branch_attrs": {
                                                      "labels": {
                                                        "aa": "S: G181V"
                                                      },
                                                      "mutations": {
                                                        "S": [
                                                          "G181V"
                                                        ],
                                                        "nuc": [
                                                          "G22104T"
                                                        ]
                                                      }
                                                    },
                                                    "name": "Brazil/PA-IEC172959/2020",
                                                    "node_attrs": {

                                                      "author": {
                                                        "author": "Santos et al",
                                                        "value": "Santos et al A"
                                                      },
                                                      "clade_membership": {
                                                        "value": "20B"
                                                      },
                                                      "country": {
                                                        "value": "Brazil"
                                                      },
                                                      "div": 10,
                                                      "division": {
                                                        "value": "Para"
                                                      },
                                                      "division_exposure": {
                                                        "value": "Para"
                                                      },
                                                      "gisaid_epi_isl": {
                                                        "value": "EPI_ISL_848595"
                                                      },
                                                      "host": {
                                                        "value": "Human"
                                                      },
                                                      "custom_location": {
                                                        "confidence": {
                                                          "Brazil": 1.0
                                                        },
                                                        "entropy": -1.000088900581841e-12,
                                                        "value": "Brazil"
                                                      },
                                                      "num_date": {
                                                        "confidence": [
                                                          2020.2636612021859,
                                                          2020.2636612021859
                                                        ],
                                                        "value": 2020.2636612021859
                                                      },
                                                      "originating_lab": {
                                                        "value": "\ufeffEvandro Chagas Institute"
                                                      },
                                                      "pangolin_lineage": {
                                                        "value": "B.1.1.28"
                                                      },
                                                      "recency": {
                                                        "value": "Older"
                                                      },
                                                      "region": {
                                                        "value": "South America"
                                                      },
                                                      "region_exposure": {
                                                        "value": "South America"
                                                      },

                                                      "subclade_membership": {
                                                        "value": "20B"
                                                      },
                                                      "submitting_lab": {
                                                        "value": "\ufeffEvandro Chagas Institute"
                                                      },
                                                      "url": "https://www.gisaid.org"
                                                    }
                                                  },
                                                  {
                                                    "branch_attrs": {
                                                      "labels": {
                                                        "aa": "ORF8: H28R"
                                                      },
                                                      "mutations": {
                                                        "ORF8": [
                                                          "H28R"
                                                        ],
                                                        "nuc": [
                                                          "C25509A",
                                                          "A27976G"
                                                        ]
                                                      }
                                                    },
                                                    "children": [
                                                      {
                                                        "branch_attrs": {
                                                          "labels": {
                                                            "aa": "ORF1a: P2144H"
                                                          },
                                                          "mutations": {
                                                            "ORF1a": [
                                                              "P2144H"
                                                            ],
                                                            "nuc": [
                                                              "C6696A",
                                                              "C17439T",
                                                              "C25614T",
                                                              "G29777T",
                                                              "G29779T"
                                                            ]
                                                          }
                                                        },
                                                        "name": "Brazil/7892CVL/2020",
                                                        "node_attrs": {

                                                          "author": {
                                                            "author": "Sant'Anna et al.",
                                                            "value": "Sant'Anna et al."
                                                          },
                                                          "clade_membership": {
                                                            "value": "20B"
                                                          },
                                                          "country": {
                                                            "value": "Brazil"
                                                          },
                                                          "div": 16,
                                                          "division": {
                                                            "value": "Rio Grande do Sul"
                                                          },
                                                          "division_exposure": {
                                                            "value": "Rio Grande do Sul"
                                                          },
                                                          "host": {
                                                            "value": "human"
                                                          },
                                                          "custom_location": {
                                                            "confidence": {
                                                              "Rio Grande do Sul": 1.0
                                                            },
                                                            "entropy": -1.000088900581841e-12,
                                                            "value": "Rio Grande do Sul"
                                                          },
                                                          "location": {
                                                            "value": "Campo Bom"
                                                          },
                                                          "num_date": {
                                                            "confidence": [
                                                              2020.542349726776,
                                                              2020.542349726776
                                                            ],
                                                            "value": 2020.542349726776
                                                          },
                                                          "originating_lab": {
                                                            "value": "Pronto Atendimento Campo Bom"
                                                          },
                                                          "pangolin_lineage": {
                                                            "value": "B.1.1.28"
                                                          },
                                                          "recency": {
                                                            "value": "1-2 days ago"
                                                          },
                                                          "regiao": {
                                                            "value": "novo_hamburgo"
                                                          },
                                                          "region": {
                                                            "value": "South America"
                                                          },
                                                          "region_exposure": {
                                                            "value": "South America"
                                                          },

                                                          "subclade_membership": {
                                                            "value": "20B"
                                                          },
                                                          "submitting_lab": {
                                                            "value": "epiclin"
                                                          }
                                                        }
                                                      },
                                                      {
                                                        "branch_attrs": {
                                                          "labels": {
                                                            "aa": "ORF3a: V13L"
                                                          },
                                                          "mutations": {
                                                            "ORF3a": [
                                                              "V13L"
                                                            ],
                                                            "nuc": [
                                                              "G25429T"
                                                            ]
                                                          }
                                                        },
                                                        "children": [
                                                          {
                                                            "branch_attrs": {
                                                              "mutations": {}
                                                            },
                                                            "name": "Brazil/3114CVL/2020",
                                                            "node_attrs": {

                                                              "author": {
                                                                "author": "Sant'Anna et al.",
                                                                "value": "Sant'Anna et al."
                                                              },
                                                              "clade_membership": {
                                                                "value": "20B"
                                                              },
                                                              "country": {
                                                                "value": "Brazil"
                                                              },
                                                              "div": 12,
                                                              "division": {
                                                                "value": "Rio Grande do Sul"
                                                              },
                                                              "division_exposure": {
                                                                "value": "Rio Grande do Sul"
                                                              },
                                                              "host": {
                                                                "value": "human"
                                                              },
                                                              "custom_location": {
                                                                "confidence": {
                                                                  "Rio Grande do Sul": 1.0
                                                                },
                                                                "entropy": -1.000088900581841e-12,
                                                                "value": "Rio Grande do Sul"
                                                              },
                                                              "location": {
                                                                "value": "Canoas"
                                                              },
                                                              "num_date": {
                                                                "confidence": [
                                                                  2020.386612021858,
                                                                  2020.386612021858
                                                                ],
                                                                "value": 2020.386612021858
                                                              },
                                                              "originating_lab": {
                                                                "value": "Diretoria de Vigil\u00e2ncia em Sa\u00fade"
                                                              },
                                                              "pangolin_lineage": {
                                                                "value": "B.1.1.28"
                                                              },
                                                              "recency": {
                                                                "value": "1-2 days ago"
                                                              },
                                                              "regiao": {
                                                                "value": "canoas"
                                                              },
                                                              "region": {
                                                                "value": "South America"
                                                              },
                                                              "region_exposure": {
                                                                "value": "South America"
                                                              },

                                                              "subclade_membership": {
                                                                "value": "20B"
                                                              },
                                                              "submitting_lab": {
                                                                "value": "epiclin"
                                                              }
                                                            }
                                                          },
                                                          {
                                                            "branch_attrs": {
                                                              "labels": {
                                                                "aa": "ORF1a: T4174I; ORF1b: S1003G, T2171N, G2552R, S2637F; ORF3a: D155Y"
                                                              },
                                                              "mutations": {
                                                                "ORF1a": [
                                                                  "T4174I"
                                                                ],
                                                                "ORF1b": [
                                                                  "S1003G",
                                                                  "T2171N",
                                                                  "G2552R",
                                                                  "S2637F"
                                                                ],
                                                                "ORF3a": [
                                                                  "D155Y"
                                                                ],
                                                                "nuc": [
                                                                  "C10645T",
                                                                  "C12786T",
                                                                  "A16474G",
                                                                  "C19977A",
                                                                  "C19979A",
                                                                  "C20719T",
                                                                  "G21121A",
                                                                  "C21377T",
                                                                  "G25855T",
                                                                  "C28253T"
                                                                ]
                                                              }
                                                            },
                                                            "name": "Brazil/21234CVL/2020",
                                                            "node_attrs": {

                                                              "author": {
                                                                "author": "Sant'Anna et al.",
                                                                "value": "Sant'Anna et al."
                                                              },
                                                              "clade_membership": {
                                                                "value": "20B"
                                                              },
                                                              "country": {
                                                                "value": "Brazil"
                                                              },
                                                              "div": 22,
                                                              "division": {
                                                                "value": "Rio Grande do Sul"
                                                              },
                                                              "division_exposure": {
                                                                "value": "Rio Grande do Sul"
                                                              },
                                                              "host": {
                                                                "value": "human"
                                                              },
                                                              "custom_location": {
                                                                "confidence": {
                                                                  "Rio Grande do Sul": 1.0
                                                                },
                                                                "entropy": -1.000088900581841e-12,
                                                                "value": "Rio Grande do Sul"
                                                              },
                                                              "location": {
                                                                "value": "Porto Alegre"
                                                              },
                                                              "num_date": {
                                                                "confidence": [
                                                                  2020.75,
                                                                  2020.75
                                                                ],
                                                                "value": 2020.75
                                                              },
                                                              "originating_lab": {
                                                                "value": "COORDENADORIA GERAL DE VIGILANCIA EM SAUDE"
                                                              },
                                                              "pangolin_lineage": {
                                                                "value": "B.1.1.28"
                                                              },
                                                              "recency": {
                                                                "value": "1-2 days ago"
                                                              },
                                                              "regiao": {
                                                                "value": "porto_alegre"
                                                              },
                                                              "region": {
                                                                "value": "South America"
                                                              },
                                                              "region_exposure": {
                                                                "value": "South America"
                                                              },

                                                              "subclade_membership": {
                                                                "value": "20B"
                                                              },
                                                              "submitting_lab": {
                                                                "value": "epiclin"
                                                              }
                                                            }
                                                          },
                                                          {
                                                            "branch_attrs": {
                                                              "mutations": {}
                                                            },
                                                            "children": [
                                                              {
                                                                "branch_attrs": {
                                                                  "labels": {
                                                                    "aa": "N: S202C; ORF6: M19V"
                                                                  },
                                                                  "mutations": {
                                                                    "N": [
                                                                      "S202C"
                                                                    ],
                                                                    "ORF6": [
                                                                      "M19V"
                                                                    ],
                                                                    "nuc": [
                                                                      "A27256G",
                                                                      "A28877T"
                                                                    ]
                                                                  }
                                                                },
                                                                "children": [
                                                                  {
                                                                    "branch_attrs": {
                                                                      "mutations": {
                                                                        "nuc": [
                                                                          "C9733T",
                                                                          "C29296T",
                                                                          "G29742T"
                                                                        ]
                                                                      }
                                                                    },
                                                                    "name": "Brazil/PR-28609/2020",
                                                                    "node_attrs": {
                                                                      "author": {
                                                                        "author": "Paola Resende et al",
                                                                        "value": "Paola Resende et al B"
                                                                      },
                                                                      "clade_membership": {
                                                                        "value": "20B"
                                                                      },
                                                                      "country": {
                                                                        "value": "Brazil"
                                                                      },
                                                                      "div": 17,
                                                                      "division": {
                                                                        "value": "Paran\u00e1"
                                                                      },
                                                                      "division_exposure": {
                                                                        "value": "Paran\u00e1"
                                                                      },
                                                                      "gisaid_epi_isl": {
                                                                        "value": "EPI_ISL_792653"
                                                                      },
                                                                      "host": {
                                                                        "value": "Human"
                                                                      },
                                                                      "custom_location": {
                                                                        "confidence": {
                                                                          "Brazil": 1.0
                                                                        },
                                                                        "entropy": -1.000088900581841e-12,
                                                                        "value": "Brazil"
                                                                      },
                                                                      "location": {
                                                                        "value": "Ponta Grossa"
                                                                      },
                                                                      "num_date": {
                                                                        "confidence": [
                                                                          2020.8565573770493,
                                                                          2020.8565573770493
                                                                        ],
                                                                        "value": 2020.8565573770493
                                                                      },
                                                                      "originating_lab": {
                                                                        "value": "LACEN-PR"
                                                                      },
                                                                      "pangolin_lineage": {
                                                                        "value": "B.1.1.28"
                                                                      },
                                                                      "recency": {
                                                                        "value": "Older"
                                                                      },
                                                                      "region": {
                                                                        "value": "South America"
                                                                      },
                                                                      "region_exposure": {
                                                                        "value": "South America"
                                                                      },
                                                                      "subclade_membership": {
                                                                        "value": "20B"
                                                                      },
                                                                      "submitting_lab": {
                                                                        "value": "Laboratory of Respiratory Viruses and Measles, Oswaldo Cruz Institute, FIOCRUZ"
                                                                      },
                                                                      "url": "https://www.gisaid.org"
                                                                    }
                                                                  },
                                                                  {
                                                                    "branch_attrs": {
                                                                      "labels": {
                                                                        "aa": "ORF1a: M2347L"
                                                                      },
                                                                      "mutations": {
                                                                        "ORF1a": [
                                                                          "M2347L"
                                                                        ],
                                                                        "nuc": [
                                                                          "A7304C"
                                                                        ]
                                                                      }
                                                                    },
                                                                    "children": [
                                                                      {
                                                                        "branch_attrs": {
                                                                          "labels": {
                                                                            "aa": "ORF1a: E745A, A872T, K958Q, G3578P, M3712V; ORF1b: A1432E, T2332R, T2569A, E2570D; ORF3a: R68I"
                                                                          },
                                                                          "mutations": {
                                                                            "ORF1a": [
                                                                              "E745A",
                                                                              "A872T",
                                                                              "K958Q",
                                                                              "G3578P",
                                                                              "M3712V"
                                                                            ],
                                                                            "ORF1b": [
                                                                              "A1432E",
                                                                              "T2332R",
                                                                              "T2569A",
                                                                              "E2570D"
                                                                            ],
                                                                            "ORF3a": [
                                                                              "R68I"
                                                                            ],
                                                                            "nuc": [
                                                                              "A2499C",
                                                                              "G2879A",
                                                                              "A3137C",
                                                                              "C10036T",
                                                                              "G10997C",
                                                                              "G10998C",
                                                                              "C11200T",
                                                                              "A11399G",
                                                                              "C17762A",
                                                                              "T17763G",
                                                                              "C17766G",
                                                                              "C20462G",
                                                                              "G20679T",
                                                                              "A21172G",
                                                                              "A21174T",
                                                                              "A21177T",
                                                                              "A23122T",
                                                                              "G25595T"
                                                                            ]
                                                                          }
                                                                        },
                                                                        "name": "Brazil/RS-83109/2020",
                                                                        "node_attrs": {

                                                                          "author": {
                                                                            "author": "Aline Campos et al",
                                                                            "value": "Aline Campos et al"
                                                                          },
                                                                          "clade_membership": {
                                                                            "value": "20B"
                                                                          },
                                                                          "country": {
                                                                            "value": "Brazil"
                                                                          },
                                                                          "div": 33,
                                                                          "division": {
                                                                            "value": "Rio Grande do Sul"
                                                                          },
                                                                          "division_exposure": {
                                                                            "value": "Rio Grande do Sul"
                                                                          },
                                                                          "gisaid_epi_isl": {
                                                                            "value": "EPI_ISL_943611"
                                                                          },
                                                                          "host": {
                                                                            "value": "Human"
                                                                          },
                                                                          "custom_location": {
                                                                            "confidence": {
                                                                              "Rio Grande do Sul": 0.9999999999999999
                                                                            },
                                                                            "entropy": -9.99866855976916e-13,
                                                                            "value": "Rio Grande do Sul"
                                                                          },
                                                                          "location": {
                                                                            "value": "Viamao"
                                                                          },
                                                                          "num_date": {
                                                                            "confidence": [
                                                                              2020.886612021858,
                                                                              2020.886612021858
                                                                            ],
                                                                            "value": 2020.886612021858
                                                                          },
                                                                          "originating_lab": {
                                                                            "value": "Central Laboratory of Public Health of Rio Grande do Sul (Lacen-RS)"
                                                                          },
                                                                          "pangolin_lineage": {
                                                                            "value": "B.1.1.28"
                                                                          },
                                                                          "recency": {
                                                                            "value": "One month ago"
                                                                          },
                                                                          "region": {
                                                                            "value": "South America"
                                                                          },
                                                                          "region_exposure": {
                                                                            "value": "South America"
                                                                          },

                                                                          "subclade_membership": {
                                                                            "value": "20B"
                                                                          },
                                                                          "submitting_lab": {
                                                                            "value": "State Center for Health Surveillance of the Health Department of the State of Rio Grande do Sul (CEVS/SES-RS)"
                                                                          },
                                                                          "url": "https://www.gisaid.org"
                                                                        }
                                                                      },
                                                                      {
                                                                        "branch_attrs": {
                                                                          "labels": {
                                                                            "aa": "N: D103Y; ORF1a: T1250I, I1276V"
                                                                          },
                                                                          "mutations": {
                                                                            "N": [
                                                                              "D103Y"
                                                                            ],
                                                                            "ORF1a": [
                                                                              "T1250I",
                                                                              "I1276V"
                                                                            ],
                                                                            "nuc": [
                                                                              "C4014T",
                                                                              "A4091G",
                                                                              "G28580T"
                                                                            ]
                                                                          }
                                                                        },
                                                                        "children": [
                                                                          {
                                                                            "branch_attrs": {
                                                                              "labels": {
                                                                                "aa": "ORF1a: D2693E, S2695C; ORF1b: A1432D, M1499T"
                                                                              },
                                                                              "mutations": {
                                                                                "ORF1a": [
                                                                                  "D2693E",
                                                                                  "S2695C"
                                                                                ],
                                                                                "ORF1b": [
                                                                                  "A1432D",
                                                                                  "M1499T"
                                                                                ],
                                                                                "nuc": [
                                                                                  "C8344G",
                                                                                  "T8347C",
                                                                                  "A8348T",
                                                                                  "C17762A",
                                                                                  "T17963C"
                                                                                ]
                                                                              }
                                                                            },
                                                                            "name": "Brazil/RS-82994/2020",
                                                                            "node_attrs": {

                                                                              "author": {
                                                                                "author": "Aline Campos et al",
                                                                                "value": "Aline Campos et al"
                                                                              },
                                                                              "clade_membership": {
                                                                                "value": "20B"
                                                                              },
                                                                              "country": {
                                                                                "value": "Brazil"
                                                                              },
                                                                              "div": 23,
                                                                              "division": {
                                                                                "value": "Rio Grande do Sul"
                                                                              },
                                                                              "division_exposure": {
                                                                                "value": "Rio Grande do Sul"
                                                                              },
                                                                              "gisaid_epi_isl": {
                                                                                "value": "EPI_ISL_943602"
                                                                              },
                                                                              "host": {
                                                                                "value": "Human"
                                                                              },
                                                                              "custom_location": {
                                                                                "confidence": {
                                                                                  "Rio Grande do Sul": 1.0
                                                                                },
                                                                                "entropy": -1.000088900581841e-12,
                                                                                "value": "Rio Grande do Sul"
                                                                              },
                                                                              "location": {
                                                                                "value": "Caxias do Sul"
                                                                              },
                                                                              "num_date": {
                                                                                "confidence": [
                                                                                  2020.8838797814208,
                                                                                  2020.8838797814208
                                                                                ],
                                                                                "value": 2020.8838797814208
                                                                              },
                                                                              "originating_lab": {
                                                                                "value": "Central Laboratory of Public Health of Rio Grande do Sul (Lacen-RS)"
                                                                              },
                                                                              "pangolin_lineage": {
                                                                                "value": "B.1.1.28"
                                                                              },
                                                                              "recency": {
                                                                                "value": "One month ago"
                                                                              },
                                                                              "region": {
                                                                                "value": "South America"
                                                                              },
                                                                              "region_exposure": {
                                                                                "value": "South America"
                                                                              },

                                                                              "subclade_membership": {
                                                                                "value": "20B"
                                                                              },
                                                                              "submitting_lab": {
                                                                                "value": "State Center for Health Surveillance of the Health Department of the State of Rio Grande do Sul (CEVS/SES-RS)"
                                                                              },
                                                                              "url": "https://www.gisaid.org"
                                                                            }
                                                                          },
                                                                          {
                                                                            "branch_attrs": {
                                                                              "labels": {
                                                                                "aa": "ORF1b: C1809Y"
                                                                              },
                                                                              "mutations": {
                                                                                "ORF1b": [
                                                                                  "C1809Y"
                                                                                ],
                                                                                "nuc": [
                                                                                  "T6964C",
                                                                                  "T9475C",
                                                                                  "G18893A"
                                                                                ]
                                                                              }
                                                                            },
                                                                            "name": "Brazil/RS-82997/2020",
                                                                            "node_attrs": {

                                                                              "author": {
                                                                                "author": "Aline Campos et al",
                                                                                "value": "Aline Campos et al"
                                                                              },
                                                                              "clade_membership": {
                                                                                "value": "20B"
                                                                              },
                                                                              "country": {
                                                                                "value": "Brazil"
                                                                              },
                                                                              "div": 21,
                                                                              "division": {
                                                                                "value": "Rio Grande do Sul"
                                                                              },
                                                                              "division_exposure": {
                                                                                "value": "Rio Grande do Sul"
                                                                              },
                                                                              "gisaid_epi_isl": {
                                                                                "value": "EPI_ISL_943603"
                                                                              },
                                                                              "host": {
                                                                                "value": "Human"
                                                                              },
                                                                              "custom_location": {
                                                                                "confidence": {
                                                                                  "Rio Grande do Sul": 1.0
                                                                                },
                                                                                "entropy": -1.000088900581841e-12,
                                                                                "value": "Rio Grande do Sul"
                                                                              },
                                                                              "location": {
                                                                                "value": "Caxias do Sul"
                                                                              },
                                                                              "num_date": {
                                                                                "confidence": [
                                                                                  2020.8838797814208,
                                                                                  2020.8838797814208
                                                                                ],
                                                                                "value": 2020.8838797814208
                                                                              },
                                                                              "originating_lab": {
                                                                                "value": "Central Laboratory of Public Health of Rio Grande do Sul (Lacen-RS)"
                                                                              },
                                                                              "pangolin_lineage": {
                                                                                "value": "B.1.1.28"
                                                                              },
                                                                              "recency": {
                                                                                "value": "One month ago"
                                                                              },
                                                                              "region": {
                                                                                "value": "South America"
                                                                              },
                                                                              "region_exposure": {
                                                                                "value": "South America"
                                                                              },

                                                                              "subclade_membership": {
                                                                                "value": "20B"
                                                                              },
                                                                              "submitting_lab": {
                                                                                "value": "State Center for Health Surveillance of the Health Department of the State of Rio Grande do Sul (CEVS/SES-RS)"
                                                                              },
                                                                              "url": "https://www.gisaid.org"
                                                                            }
                                                                          }
                                                                        ],
                                                                        "name": "NODE_0002065",
                                                                        "node_attrs": {
                                                                          "clade_membership": {
                                                                            "value": "20B"
                                                                          },
                                                                          "div": 18,
                                                                          "custom_location": {
                                                                            "confidence": {
                                                                              "Brazil": 0.0013992562227394788,
                                                                              "Rio Grande do Sul": 0.9985994625292773
                                                                            },
                                                                            "entropy": 0.010613585516852733,
                                                                            "value": "Rio Grande do Sul"
                                                                          },
                                                                          "num_date": {
                                                                            "confidence": [
                                                                              2020.4947208355525,
                                                                              2020.826585067647
                                                                            ],
                                                                            "value": 2020.7231586586013
                                                                          },
                                                                          "subclade_membership": {
                                                                            "value": "20B"
                                                                          }
                                                                        }
                                                                      }
                                                                    ],
                                                                    "name": "NODE_0002064",
                                                                    "node_attrs": {
                                                                      "clade_membership": {
                                                                        "value": "20B"
                                                                      },
                                                                      "div": 15,
                                                                      "custom_location": {
                                                                        "confidence": {
                                                                          "Brazil": 0.00878747482298863,
                                                                          "Rio Grande do Sul": 0.991207119519701
                                                                        },
                                                                        "entropy": 0.05042680753822968,
                                                                        "value": "Rio Grande do Sul"
                                                                      },
                                                                      "num_date": {
                                                                        "confidence": [
                                                                          2020.3748742999685,
                                                                          2020.6527097121602
                                                                        ],
                                                                        "value": 2020.5377979822063
                                                                      },
                                                                      "subclade_membership": {
                                                                        "value": "20B"
                                                                      }
                                                                    }
                                                                  }
                                                                ],
                                                                "name": "NODE_0002063",
                                                                "node_attrs": {
                                                                  "clade_membership": {
                                                                    "value": "20B"
                                                                  },
                                                                  "div": 14,
                                                                  "custom_location": {
                                                                    "confidence": {
                                                                      "Brazil": 0.09427296434810019,
                                                                      "Rio Grande do Sul": 0.9056799734039861
                                                                    },
                                                                    "entropy": 0.3128536787838137,
                                                                    "value": "Rio Grande do Sul"
                                                                  },
                                                                  "num_date": {
                                                                    "confidence": [
                                                                      2020.3583977174285,
                                                                      2020.6403457937422
                                                                    ],
                                                                    "value": 2020.4768881418556
                                                                  },
                                                                  "subclade_membership": {
                                                                    "value": "20B"
                                                                  }
                                                                }
                                                              },
                                                              {
                                                                "branch_attrs": {
                                                                  "mutations": {}
                                                                },
                                                                "children": [
                                                                  {
                                                                    "branch_attrs": {
                                                                      "labels": {
                                                                        "aa": "ORF1a: S2500F, S3517F; S: A222V, V1122L"
                                                                      },
                                                                      "mutations": {
                                                                        "ORF1a": [
                                                                          "S2500F",
                                                                          "S3517F"
                                                                        ],
                                                                        "S": [
                                                                          "A222V",
                                                                          "V1122L"
                                                                        ],
                                                                        "nuc": [
                                                                          "G5539A",
                                                                          "C7764T",
                                                                          "C10815T",
                                                                          "T22078A",
                                                                          "C22227T",
                                                                          "G24926T"
                                                                        ]
                                                                      }
                                                                    },
                                                                    "name": "Brazil/18191CVL/2020",
                                                                    "node_attrs": {

                                                                      "author": {
                                                                        "author": "Sant'Anna et al.",
                                                                        "value": "Sant'Anna et al."
                                                                      },
                                                                      "clade_membership": {
                                                                        "value": "20B"
                                                                      },
                                                                      "country": {
                                                                        "value": "Brazil"
                                                                      },
                                                                      "div": 18,
                                                                      "division": {
                                                                        "value": "Rio Grande do Sul"
                                                                      },
                                                                      "division_exposure": {
                                                                        "value": "Rio Grande do Sul"
                                                                      },
                                                                      "host": {
                                                                        "value": "human"
                                                                      },
                                                                      "custom_location": {
                                                                        "confidence": {
                                                                          "Rio Grande do Sul": 1.0
                                                                        },
                                                                        "entropy": -1.000088900581841e-12,
                                                                        "value": "Rio Grande do Sul"
                                                                      },
                                                                      "location": {
                                                                        "value": "Canoas"
                                                                      },
                                                                      "num_date": {
                                                                        "confidence": [
                                                                          2020.6871584699454,
                                                                          2020.6871584699454
                                                                        ],
                                                                        "value": 2020.6871584699454
                                                                      },
                                                                      "originating_lab": {
                                                                        "value": "DIRETORIA DE VIGILANCIA EM SAUDE"
                                                                      },
                                                                      "pangolin_lineage": {
                                                                        "value": "B.1.1.28"
                                                                      },
                                                                      "recency": {
                                                                        "value": "1-2 days ago"
                                                                      },
                                                                      "regiao": {
                                                                        "value": "canoas"
                                                                      },
                                                                      "region": {
                                                                        "value": "South America"
                                                                      },
                                                                      "region_exposure": {
                                                                        "value": "South America"
                                                                      },
                                                                      "subclade_membership": {
                                                                        "value": "20B"
                                                                      },
                                                                      "submitting_lab": {
                                                                        "value": "epiclin"
                                                                      }
                                                                    }
                                                                  },
                                                                  {
                                                                    "branch_attrs": {
                                                                      "mutations": {}
                                                                    },
                                                                    "children": [
                                                                      {
                                                                        "branch_attrs": {
                                                                          "labels": {
                                                                            "aa": "N: R204P"
                                                                          },
                                                                          "mutations": {
                                                                            "N": [
                                                                              "R204P"
                                                                            ],
                                                                            "nuc": [
                                                                              "G28884C"
                                                                            ]
                                                                          }
                                                                        },
                                                                        "name": "Brazil/3820CVL/2020",
                                                                        "node_attrs": {

                                                                          "author": {
                                                                            "author": "Sant'Anna et al.",
                                                                            "value": "Sant'Anna et al."
                                                                          },
                                                                          "clade_membership": {
                                                                            "value": "20B"
                                                                          },
                                                                          "country": {
                                                                            "value": "Brazil"
                                                                          },
                                                                          "div": 13,
                                                                          "division": {
                                                                            "value": "Rio Grande do Sul"
                                                                          },
                                                                          "division_exposure": {
                                                                            "value": "Rio Grande do Sul"
                                                                          },
                                                                          "host": {
                                                                            "value": "human"
                                                                          },
                                                                          "custom_location": {
                                                                            "confidence": {
                                                                              "Rio Grande do Sul": 1.0
                                                                            },
                                                                            "entropy": -1.000088900581841e-12,
                                                                            "value": "Rio Grande do Sul"
                                                                          },
                                                                          "location": {
                                                                            "value": "Novo Hamburgo"
                                                                          },
                                                                          "num_date": {
                                                                            "confidence": [
                                                                              2020.4822404371585,
                                                                              2020.4822404371585
                                                                            ],
                                                                            "value": 2020.4822404371585
                                                                          },
                                                                          "originating_lab": {
                                                                            "value": "Diretoria de Vigil\u00e2ncia em Sa\u00fade"
                                                                          },
                                                                          "pangolin_lineage": {
                                                                            "value": "B.1.1.28"
                                                                          },
                                                                          "recency": {
                                                                            "value": "1-2 days ago"
                                                                          },
                                                                          "regiao": {
                                                                            "value": "novo_hamburgo"
                                                                          },
                                                                          "region": {
                                                                            "value": "South America"
                                                                          },
                                                                          "region_exposure": {
                                                                            "value": "South America"
                                                                          },

                                                                          "subclade_membership": {
                                                                            "value": "20B"
                                                                          },
                                                                          "submitting_lab": {
                                                                            "value": "epiclin"
                                                                          }
                                                                        }
                                                                      },
                                                                      {
                                                                        "branch_attrs": {
                                                                          "mutations": {}
                                                                        },
                                                                        "children": [
                                                                          {
                                                                            "branch_attrs": {
                                                                              "mutations": {
                                                                                "nuc": [
                                                                                  "G25297A"
                                                                                ]
                                                                              }
                                                                            },
                                                                            "name": "Brazil/5587CVL/2020",
                                                                            "node_attrs": {

                                                                              "author": {
                                                                                "author": "Sant'Anna et al.",
                                                                                "value": "Sant'Anna et al."
                                                                              },
                                                                              "clade_membership": {
                                                                                "value": "20B"
                                                                              },
                                                                              "country": {
                                                                                "value": "Brazil"
                                                                              },
                                                                              "div": 13,
                                                                              "division": {
                                                                                "value": "Rio Grande do Sul"
                                                                              },
                                                                              "division_exposure": {
                                                                                "value": "Rio Grande do Sul"
                                                                              },
                                                                              "host": {
                                                                                "value": "human"
                                                                              },
                                                                              "custom_location": {
                                                                                "confidence": {
                                                                                  "Rio Grande do Sul": 1.0
                                                                                },
                                                                                "entropy": -1.000088900581841e-12,
                                                                                "value": "Rio Grande do Sul"
                                                                              },
                                                                              "location": {
                                                                                "value": "Canoas"
                                                                              },
                                                                              "num_date": {
                                                                                "confidence": [
                                                                                  2020.5122950819673,
                                                                                  2020.5122950819673
                                                                                ],
                                                                                "value": 2020.5122950819673
                                                                              },
                                                                              "originating_lab": {
                                                                                "value": "Diretoria de Vigil\u00e2ncia em Sa\u00fade"
                                                                              },
                                                                              "pangolin_lineage": {
                                                                                "value": "B.1.1.28"
                                                                              },
                                                                              "recency": {
                                                                                "value": "1-2 days ago"
                                                                              },
                                                                              "regiao": {
                                                                                "value": "canoas"
                                                                              },
                                                                              "region": {
                                                                                "value": "South America"
                                                                              },
                                                                              "region_exposure": {
                                                                                "value": "South America"
                                                                              },

                                                                              "subclade_membership": {
                                                                                "value": "20B"
                                                                              },
                                                                              "submitting_lab": {
                                                                                "value": "epiclin"
                                                                              }
                                                                            }
                                                                          },
                                                                          {
                                                                            "branch_attrs": {
                                                                              "mutations": {}
                                                                            },
                                                                            "children": [
                                                                              {
                                                                                "branch_attrs": {
                                                                                  "labels": {
                                                                                    "aa": "ORF1a: S1188L"
                                                                                  },
                                                                                  "mutations": {
                                                                                    "ORF1a": [
                                                                                      "S1188L"
                                                                                    ],
                                                                                    "nuc": [
                                                                                      "C3828T"
                                                                                    ]
                                                                                  }
                                                                                },
                                                                                "name": "Brazil/8066CVL/2020",
                                                                                "node_attrs": {

                                                                                  "author": {
                                                                                    "author": "Sant'Anna et al.",
                                                                                    "value": "Sant'Anna et al."
                                                                                  },
                                                                                  "clade_membership": {
                                                                                    "value": "20B"
                                                                                  },
                                                                                  "country": {
                                                                                    "value": "Brazil"
                                                                                  },
                                                                                  "div": 13,
                                                                                  "division": {
                                                                                    "value": "Rio Grande do Sul"
                                                                                  },
                                                                                  "division_exposure": {
                                                                                    "value": "Rio Grande do Sul"
                                                                                  },
                                                                                  "host": {
                                                                                    "value": "human"
                                                                                  },
                                                                                  "custom_location": {
                                                                                    "confidence": {
                                                                                      "Rio Grande do Sul": 1.0
                                                                                    },
                                                                                    "entropy": -1.000088900581841e-12,
                                                                                    "value": "Rio Grande do Sul"
                                                                                  },
                                                                                  "location": {
                                                                                    "value": "Parob\u00e9"
                                                                                  },
                                                                                  "num_date": {
                                                                                    "confidence": [
                                                                                      2020.545081967213,
                                                                                      2020.545081967213
                                                                                    ],
                                                                                    "value": 2020.545081967213
                                                                                  },
                                                                                  "originating_lab": {
                                                                                    "value": "Hospital S\u00e3o Francisco de Assis"
                                                                                  },
                                                                                  "pangolin_lineage": {
                                                                                    "value": "B.1.1.28"
                                                                                  },
                                                                                  "recency": {
                                                                                    "value": "1-2 days ago"
                                                                                  },
                                                                                  "regiao": {
                                                                                    "value": "taquara"
                                                                                  },
                                                                                  "region": {
                                                                                    "value": "South America"
                                                                                  },
                                                                                  "region_exposure": {
                                                                                    "value": "South America"
                                                                                  },

                                                                                  "subclade_membership": {
                                                                                    "value": "20B"
                                                                                  },
                                                                                  "submitting_lab": {
                                                                                    "value": "epiclin"
                                                                                  }
                                                                                }
                                                                              },
                                                                              {
                                                                                "branch_attrs": {
                                                                                  "mutations": {}
                                                                                },
                                                                                "children": [
                                                                                  {
                                                                                    "branch_attrs": {
                                                                                      "mutations": {}
                                                                                    },
                                                                                    "name": "Brazil/3026CVL/2020",
                                                                                    "node_attrs": {

                                                                                      "author": {
                                                                                        "author": "Sant'Anna et al.",
                                                                                        "value": "Sant'Anna et al."
                                                                                      },
                                                                                      "clade_membership": {
                                                                                        "value": "20B"
                                                                                      },
                                                                                      "country": {
                                                                                        "value": "Brazil"
                                                                                      },
                                                                                      "div": 12,
                                                                                      "division": {
                                                                                        "value": "Rio Grande do Sul"
                                                                                      },
                                                                                      "division_exposure": {
                                                                                        "value": "Rio Grande do Sul"
                                                                                      },
                                                                                      "host": {
                                                                                        "value": "human"
                                                                                      },
                                                                                      "custom_location": {
                                                                                        "confidence": {
                                                                                          "Rio Grande do Sul": 1.0
                                                                                        },
                                                                                        "entropy": -1.000088900581841e-12,
                                                                                        "value": "Rio Grande do Sul"
                                                                                      },
                                                                                      "location": {
                                                                                        "value": "Parob\u00e9"
                                                                                      },
                                                                                      "num_date": {
                                                                                        "confidence": [
                                                                                          2020.4685792349726,
                                                                                          2020.4685792349726
                                                                                        ],
                                                                                        "value": 2020.4685792349726
                                                                                      },
                                                                                      "originating_lab": {
                                                                                        "value": "Hospital S\u00e3o Francisco de Assis"
                                                                                      },
                                                                                      "pangolin_lineage": {
                                                                                        "value": "B.1.1.28"
                                                                                      },
                                                                                      "recency": {
                                                                                        "value": "1-2 days ago"
                                                                                      },
                                                                                      "regiao": {
                                                                                        "value": "taquara"
                                                                                      },
                                                                                      "region": {
                                                                                        "value": "South America"
                                                                                      },
                                                                                      "region_exposure": {
                                                                                        "value": "South America"
                                                                                      },

                                                                                      "subclade_membership": {
                                                                                        "value": "20B"
                                                                                      },
                                                                                      "submitting_lab": {
                                                                                        "value": "epiclin"
                                                                                      }
                                                                                    }
                                                                                  },
                                                                                  {
                                                                                    "branch_attrs": {
                                                                                      "mutations": {}
                                                                                    },
                                                                                    "children": [
                                                                                      {
                                                                                        "branch_attrs": {
                                                                                          "labels": {
                                                                                            "aa": "ORF1a: T2247I"
                                                                                          },
                                                                                          "mutations": {
                                                                                            "ORF1a": [
                                                                                              "T2247I"
                                                                                            ],
                                                                                            "nuc": [
                                                                                              "C7005T"
                                                                                            ]
                                                                                          }
                                                                                        },
                                                                                        "children": [
                                                                                          {
                                                                                            "branch_attrs": {
                                                                                              "mutations": {
                                                                                                "nuc": [
                                                                                                  "A8425G"
                                                                                                ]
                                                                                              }
                                                                                            },
                                                                                            "name": "Brazil/11625CVL/2020",
                                                                                            "node_attrs": {

                                                                                              "author": {
                                                                                                "author": "Sant'Anna et al.",
                                                                                                "value": "Sant'Anna et al."
                                                                                              },
                                                                                              "clade_membership": {
                                                                                                "value": "20B"
                                                                                              },
                                                                                              "country": {
                                                                                                "value": "Brazil"
                                                                                              },
                                                                                              "div": 14,
                                                                                              "division": {
                                                                                                "value": "Rio Grande do Sul"
                                                                                              },
                                                                                              "division_exposure": {
                                                                                                "value": "Rio Grande do Sul"
                                                                                              },
                                                                                              "host": {
                                                                                                "value": "human"
                                                                                              },
                                                                                              "custom_location": {
                                                                                                "confidence": {
                                                                                                  "Rio Grande do Sul": 0.9999999999999999
                                                                                                },
                                                                                                "entropy": -9.99866855976916e-13,
                                                                                                "value": "Rio Grande do Sul"
                                                                                              },
                                                                                              "location": {
                                                                                                "value": "Canoas"
                                                                                              },
                                                                                              "num_date": {
                                                                                                "confidence": [
                                                                                                  2020.5833333333333,
                                                                                                  2020.5833333333333
                                                                                                ],
                                                                                                "value": 2020.5833333333333
                                                                                              },
                                                                                              "originating_lab": {
                                                                                                "value": "Diretoria de Vigil\u00e2ncia em Sa\u00fade"
                                                                                              },
                                                                                              "pangolin_lineage": {
                                                                                                "value": "B.1.1.28"
                                                                                              },
                                                                                              "recency": {
                                                                                                "value": "1-2 days ago"
                                                                                              },
                                                                                              "regiao": {
                                                                                                "value": "canoas"
                                                                                              },
                                                                                              "region": {
                                                                                                "value": "South America"
                                                                                              },
                                                                                              "region_exposure": {
                                                                                                "value": "South America"
                                                                                              },

                                                                                              "subclade_membership": {
                                                                                                "value": "20B"
                                                                                              },
                                                                                              "submitting_lab": {
                                                                                                "value": "epiclin"
                                                                                              }
                                                                                            }
                                                                                          },
                                                                                          {
                                                                                            "branch_attrs": {
                                                                                              "mutations": {}
                                                                                            },
                                                                                            "children": [
                                                                                              {
                                                                                                "branch_attrs": {
                                                                                                  "labels": {
                                                                                                    "aa": "ORF1a: I652L"
                                                                                                  },
                                                                                                  "mutations": {
                                                                                                    "ORF1a": [
                                                                                                      "I652L"
                                                                                                    ],
                                                                                                    "nuc": [
                                                                                                      "A2219C"
                                                                                                    ]
                                                                                                  }
                                                                                                },
                                                                                                "name": "Brazil/21276CVL/2020",
                                                                                                "node_attrs": {

                                                                                                  "author": {
                                                                                                    "author": "Sant'Anna et al.",
                                                                                                    "value": "Sant'Anna et al."
                                                                                                  },
                                                                                                  "clade_membership": {
                                                                                                    "value": "20B"
                                                                                                  },
                                                                                                  "country": {
                                                                                                    "value": "Brazil"
                                                                                                  },
                                                                                                  "div": 14,
                                                                                                  "division": {
                                                                                                    "value": "Rio Grande do Sul"
                                                                                                  },
                                                                                                  "division_exposure": {
                                                                                                    "value": "Rio Grande do Sul"
                                                                                                  },
                                                                                                  "host": {
                                                                                                    "value": "human"
                                                                                                  },
                                                                                                  "custom_location": {
                                                                                                    "confidence": {
                                                                                                      "Rio Grande do Sul": 1.0
                                                                                                    },
                                                                                                    "entropy": -1.000088900581841e-12,
                                                                                                    "value": "Rio Grande do Sul"
                                                                                                  },
                                                                                                  "location": {
                                                                                                    "value": "Sapucaia do Sul"
                                                                                                  },
                                                                                                  "num_date": {
                                                                                                    "confidence": [
                                                                                                      2020.75,
                                                                                                      2020.75
                                                                                                    ],
                                                                                                    "value": 2020.75
                                                                                                  },
                                                                                                  "originating_lab": {
                                                                                                    "value": "UNIDADE DE PRONTO ATENDIMENTO DE SAPUCAIA DO SUL UPA"
                                                                                                  },
                                                                                                  "pangolin_lineage": {
                                                                                                    "value": "B.1.1.28"
                                                                                                  },
                                                                                                  "recency": {
                                                                                                    "value": "1-2 days ago"
                                                                                                  },
                                                                                                  "regiao": {
                                                                                                    "value": "canoas"
                                                                                                  },
                                                                                                  "region": {
                                                                                                    "value": "South America"
                                                                                                  },
                                                                                                  "region_exposure": {
                                                                                                    "value": "South America"
                                                                                                  },

                                                                                                  "subclade_membership": {
                                                                                                    "value": "20B"
                                                                                                  },
                                                                                                  "submitting_lab": {
                                                                                                    "value": "epiclin"
                                                                                                  }
                                                                                                }
                                                                                              },
                                                                                              {
                                                                                                "branch_attrs": {
                                                                                                  "labels": {
                                                                                                    "aa": "N: S416*; ORF1a: L1249F, I2057T, S2261F"
                                                                                                  },
                                                                                                  "mutations": {
                                                                                                    "N": [
                                                                                                      "S416*"
                                                                                                    ],
                                                                                                    "ORF1a": [
                                                                                                      "L1249F",
                                                                                                      "I2057T",
                                                                                                      "S2261F"
                                                                                                    ],
                                                                                                    "nuc": [
                                                                                                      "C4010T",
                                                                                                      "T6435C",
                                                                                                      "C7047T",
                                                                                                      "C9985T",
                                                                                                      "A26019T",
                                                                                                      "C29520G"
                                                                                                    ]
                                                                                                  }
                                                                                                },
                                                                                                "name": "Brazil/28198CVL/2020",
                                                                                                "node_attrs": {

                                                                                                  "author": {
                                                                                                    "author": "Sant'Anna et al.",
                                                                                                    "value": "Sant'Anna et al."
                                                                                                  },
                                                                                                  "clade_membership": {
                                                                                                    "value": "20B"
                                                                                                  },
                                                                                                  "country": {
                                                                                                    "value": "Brazil"
                                                                                                  },
                                                                                                  "div": 19,
                                                                                                  "division": {
                                                                                                    "value": "Rio Grande do Sul"
                                                                                                  },
                                                                                                  "division_exposure": {
                                                                                                    "value": "Rio Grande do Sul"
                                                                                                  },
                                                                                                  "host": {
                                                                                                    "value": "human"
                                                                                                  },
                                                                                                  "custom_location": {
                                                                                                    "confidence": {
                                                                                                      "Rio Grande do Sul": 1.0
                                                                                                    },
                                                                                                    "entropy": -1.000088900581841e-12,
                                                                                                    "value": "Rio Grande do Sul"
                                                                                                  },
                                                                                                  "location": {
                                                                                                    "value": "Porto Alegre"
                                                                                                  },
                                                                                                  "num_date": {
                                                                                                    "confidence": [
                                                                                                      2020.8456284153006,
                                                                                                      2020.8456284153006
                                                                                                    ],
                                                                                                    "value": 2020.8456284153006
                                                                                                  },
                                                                                                  "originating_lab": {
                                                                                                    "value": "FUNDACAO DE SAUDE PUBLICA SAO CAMILO DE ESTEIO"
                                                                                                  },
                                                                                                  "pangolin_lineage": {
                                                                                                    "value": "B.1.1.28"
                                                                                                  },
                                                                                                  "recency": {
                                                                                                    "value": "1-2 days ago"
                                                                                                  },
                                                                                                  "regiao": {
                                                                                                    "value": "porto_alegre"
                                                                                                  },
                                                                                                  "region": {
                                                                                                    "value": "South America"
                                                                                                  },
                                                                                                  "region_exposure": {
                                                                                                    "value": "South America"
                                                                                                  },

                                                                                                  "subclade_membership": {
                                                                                                    "value": "20B"
                                                                                                  },
                                                                                                  "submitting_lab": {
                                                                                                    "value": "epiclin"
                                                                                                  }
                                                                                                }
                                                                                              }
                                                                                            ],
                                                                                            "name": "NODE_0004034",
                                                                                            "node_attrs": {
                                                                                              "clade_membership": {
                                                                                                "value": "20B"
                                                                                              },
                                                                                              "div": 13,
                                                                                              "custom_location": {
                                                                                                "confidence": {
                                                                                                  "Rio Grande do Sul": 0.9992265481002602
                                                                                                },
                                                                                                "entropy": 0.006322497582197866,
                                                                                                "value": "Rio Grande do Sul"
                                                                                              },
                                                                                              "num_date": {
                                                                                                "confidence": [
                                                                                                  2020.5507846194466,
                                                                                                  2020.6894849845364
                                                                                                ],
                                                                                                "value": 2020.5914897841951
                                                                                              },
                                                                                              "subclade_membership": {
                                                                                                "value": "20B"
                                                                                              }
                                                                                            }
                                                                                          }
                                                                                        ],
                                                                                        "name": "NODE_0002072",
                                                                                        "node_attrs": {
                                                                                          "clade_membership": {
                                                                                            "value": "20B"
                                                                                          },
                                                                                          "div": 13,
                                                                                          "custom_location": {
                                                                                            "confidence": {
                                                                                              "Rio Grande do Sul": 0.9991541608681597
                                                                                            },
                                                                                            "entropy": 0.00683819144932279,
                                                                                            "value": "Rio Grande do Sul"
                                                                                          },
                                                                                          "num_date": {
                                                                                            "confidence": [
                                                                                              2020.5176852455531,
                                                                                              2020.5833333333333
                                                                                            ],
                                                                                            "value": 2020.5638195487988
                                                                                          },
                                                                                          "subclade_membership": {
                                                                                            "value": "20B"
                                                                                          }
                                                                                        }
                                                                                      },
                                                                                      {
                                                                                        "branch_attrs": {
                                                                                          "mutations": {}
                                                                                        },
                                                                                        "children": [
                                                                                          {
                                                                                            "branch_attrs": {
                                                                                              "labels": {
                                                                                                "aa": "ORF1b: V1625I, A2431V"
                                                                                              },
                                                                                              "mutations": {
                                                                                                "ORF1b": [
                                                                                                  "V1625I",
                                                                                                  "A2431V"
                                                                                                ],
                                                                                                "nuc": [
                                                                                                  "C4999T",
                                                                                                  "A8308G",
                                                                                                  "T17115A",
                                                                                                  "G18340A",
                                                                                                  "C20759T",
                                                                                                  "G27014T"
                                                                                                ]
                                                                                              }
                                                                                            },
                                                                                            "name": "Brazil/29517CVL/2020",
                                                                                            "node_attrs": {

                                                                                              "author": {
                                                                                                "author": "Sant'Anna et al.",
                                                                                                "value": "Sant'Anna et al."
                                                                                              },
                                                                                              "clade_membership": {
                                                                                                "value": "20B"
                                                                                              },
                                                                                              "country": {
                                                                                                "value": "Brazil"
                                                                                              },
                                                                                              "div": 18,
                                                                                              "division": {
                                                                                                "value": "Rio Grande do Sul"
                                                                                              },
                                                                                              "division_exposure": {
                                                                                                "value": "Rio Grande do Sul"
                                                                                              },
                                                                                              "host": {
                                                                                                "value": "human"
                                                                                              },
                                                                                              "custom_location": {
                                                                                                "confidence": {
                                                                                                  "Rio Grande do Sul": 0.9999999999999999
                                                                                                },
                                                                                                "entropy": -9.99866855976916e-13,
                                                                                                "value": "Rio Grande do Sul"
                                                                                              },
                                                                                              "location": {
                                                                                                "value": "Tr\u00eas Coroas"
                                                                                              },
                                                                                              "num_date": {
                                                                                                "confidence": [
                                                                                                  2020.8620218579235,
                                                                                                  2020.8620218579235
                                                                                                ],
                                                                                                "value": 2020.8620218579235
                                                                                              },
                                                                                              "originating_lab": {
                                                                                                "value": "SECRETARIA MUNICIPAL DE SAUDE DE TRES COROAS"
                                                                                              },
                                                                                              "pangolin_lineage": {
                                                                                                "value": "B.1.1.28"
                                                                                              },
                                                                                              "recency": {
                                                                                                "value": "1-2 days ago"
                                                                                              },
                                                                                              "regiao": {
                                                                                                "value": "taquara"
                                                                                              },
                                                                                              "region": {
                                                                                                "value": "South America"
                                                                                              },
                                                                                              "region_exposure": {
                                                                                                "value": "South America"
                                                                                              },

                                                                                              "subclade_membership": {
                                                                                                "value": "20B"
                                                                                              },
                                                                                              "submitting_lab": {
                                                                                                "value": "epiclin"
                                                                                              }
                                                                                            }
                                                                                          },
                                                                                          {
                                                                                            "branch_attrs": {
                                                                                              "mutations": {}
                                                                                            },
                                                                                            "children": [
                                                                                              {
                                                                                                "branch_attrs": {
                                                                                                  "labels": {
                                                                                                    "aa": "ORF1a: S858F, V3858L; ORF1b: A941V; ORF8: H17Y"
                                                                                                  },
                                                                                                  "mutations": {
                                                                                                    "ORF1a": [
                                                                                                      "S858F",
                                                                                                      "V3858L"
                                                                                                    ],
                                                                                                    "ORF1b": [
                                                                                                      "A941V"
                                                                                                    ],
                                                                                                    "ORF8": [
                                                                                                      "H17Y"
                                                                                                    ],
                                                                                                    "nuc": [
                                                                                                      "C2838T",
                                                                                                      "G11837T",
                                                                                                      "C16289T",
                                                                                                      "T18843C",
                                                                                                      "C27942T",
                                                                                                      "C28657T"
                                                                                                    ]
                                                                                                  }
                                                                                                },
                                                                                                "name": "Brazil/31603CVL/2020",
                                                                                                "node_attrs": {

                                                                                                  "author": {
                                                                                                    "author": "Sant'Anna et al.",
                                                                                                    "value": "Sant'Anna et al."
                                                                                                  },
                                                                                                  "clade_membership": {
                                                                                                    "value": "20B"
                                                                                                  },
                                                                                                  "country": {
                                                                                                    "value": "Brazil"
                                                                                                  },
                                                                                                  "div": 18,
                                                                                                  "division": {
                                                                                                    "value": "Rio Grande do Sul"
                                                                                                  },
                                                                                                  "division_exposure": {
                                                                                                    "value": "Rio Grande do Sul"
                                                                                                  },
                                                                                                  "host": {
                                                                                                    "value": "human"
                                                                                                  },
                                                                                                  "custom_location": {
                                                                                                    "confidence": {
                                                                                                      "Rio Grande do Sul": 1.0
                                                                                                    },
                                                                                                    "entropy": -1.000088900581841e-12,
                                                                                                    "value": "Rio Grande do Sul"
                                                                                                  },
                                                                                                  "location": {
                                                                                                    "value": "Triunfo"
                                                                                                  },
                                                                                                  "num_date": {
                                                                                                    "confidence": [
                                                                                                      2020.8811475409836,
                                                                                                      2020.8811475409836
                                                                                                    ],
                                                                                                    "value": 2020.8811475409836
                                                                                                  },
                                                                                                  "originating_lab": {
                                                                                                    "value": "CENTRO DE ESPECIALIDADES TRIUNFO"
                                                                                                  },
                                                                                                  "pangolin_lineage": {
                                                                                                    "value": "B.1.1.28"
                                                                                                  },
                                                                                                  "recency": {
                                                                                                    "value": "1-2 days ago"
                                                                                                  },
                                                                                                  "regiao": {
                                                                                                    "value": "canoas"
                                                                                                  },
                                                                                                  "region": {
                                                                                                    "value": "South America"
                                                                                                  },
                                                                                                  "region_exposure": {
                                                                                                    "value": "South America"
                                                                                                  },

                                                                                                  "subclade_membership": {
                                                                                                    "value": "20B"
                                                                                                  },
                                                                                                  "submitting_lab": {
                                                                                                    "value": "epiclin"
                                                                                                  }
                                                                                                }
                                                                                              },
                                                                                              {
                                                                                                "branch_attrs": {
                                                                                                  "mutations": {}
                                                                                                },
                                                                                                "children": [
                                                                                                  {
                                                                                                    "branch_attrs": {
                                                                                                      "labels": {
                                                                                                        "aa": "ORF1b: G376S"
                                                                                                      },
                                                                                                      "mutations": {
                                                                                                        "ORF1b": [
                                                                                                          "G376S"
                                                                                                        ],
                                                                                                        "nuc": [
                                                                                                          "G7393T",
                                                                                                          "G14593A"
                                                                                                        ]
                                                                                                      }
                                                                                                    },
                                                                                                    "name": "Brazil/RS-31786/2020",
                                                                                                    "node_attrs": {

                                                                                                      "author": {
                                                                                                        "author": "Vin\u00edcius Bonetti Franceschi et al",
                                                                                                        "value": "Vin\u00edcius Bonetti Franceschi et al"
                                                                                                      },
                                                                                                      "clade_membership": {
                                                                                                        "value": "20B"
                                                                                                      },
                                                                                                      "country": {
                                                                                                        "value": "Brazil"
                                                                                                      },
                                                                                                      "div": 14,
                                                                                                      "division": {
                                                                                                        "value": "Rio Grande do Sul"
                                                                                                      },
                                                                                                      "division_exposure": {
                                                                                                        "value": "Rio Grande do Sul"
                                                                                                      },
                                                                                                      "gisaid_epi_isl": {
                                                                                                        "value": "EPI_ISL_832011"
                                                                                                      },
                                                                                                      "host": {
                                                                                                        "value": "Human"
                                                                                                      },
                                                                                                      "custom_location": {
                                                                                                        "confidence": {
                                                                                                          "Rio Grande do Sul": 1.0
                                                                                                        },
                                                                                                        "entropy": -1.000088900581841e-12,
                                                                                                        "value": "Rio Grande do Sul"
                                                                                                      },
                                                                                                      "location": {
                                                                                                        "value": "Esteio"
                                                                                                      },
                                                                                                      "num_date": {
                                                                                                        "confidence": [
                                                                                                          2020.782786885246,
                                                                                                          2020.782786885246
                                                                                                        ],
                                                                                                        "value": 2020.782786885246
                                                                                                      },
                                                                                                      "originating_lab": {
                                                                                                        "value": "Laborat\u00f3rio de Microbiologia Molecular - Universidade FEEVALE"
                                                                                                      },
                                                                                                      "pangolin_lineage": {
                                                                                                        "value": "B.1.1.28"
                                                                                                      },
                                                                                                      "recency": {
                                                                                                        "value": "Older"
                                                                                                      },
                                                                                                      "region": {
                                                                                                        "value": "South America"
                                                                                                      },
                                                                                                      "region_exposure": {
                                                                                                        "value": "South America"
                                                                                                      },

                                                                                                      "subclade_membership": {
                                                                                                        "value": "20B"
                                                                                                      },
                                                                                                      "submitting_lab": {
                                                                                                        "value": "Universidade Federal de Ci\u00eancias da Sa\u00fade de Porto Alegre"
                                                                                                      },
                                                                                                      "url": "https://www.gisaid.org"
                                                                                                    }
                                                                                                  },
                                                                                                  {
                                                                                                    "branch_attrs": {
                                                                                                      "labels": {
                                                                                                        "aa": "ORF1a: P271L"
                                                                                                      },
                                                                                                      "mutations": {
                                                                                                        "ORF1a": [
                                                                                                          "P271L"
                                                                                                        ],
                                                                                                        "nuc": [
                                                                                                          "C1077T",
                                                                                                          "C7564T"
                                                                                                        ]
                                                                                                      }
                                                                                                    },
                                                                                                    "children": [
                                                                                                      {
                                                                                                        "branch_attrs": {
                                                                                                          "labels": {
                                                                                                            "aa": "ORF1a: K1202N; S: G769V"
                                                                                                          },
                                                                                                          "mutations": {
                                                                                                            "ORF1a": [
                                                                                                              "K1202N"
                                                                                                            ],
                                                                                                            "S": [
                                                                                                              "G769V"
                                                                                                            ],
                                                                                                            "nuc": [
                                                                                                              "G3871T",
                                                                                                              "G23868T",
                                                                                                              "G26951T"
                                                                                                            ]
                                                                                                          }
                                                                                                        },
                                                                                                        "name": "Brazil/23455CVL/2020",
                                                                                                        "node_attrs": {

                                                                                                          "author": {
                                                                                                            "author": "Sant'Anna et al.",
                                                                                                            "value": "Sant'Anna et al."
                                                                                                          },
                                                                                                          "clade_membership": {
                                                                                                            "value": "20B"
                                                                                                          },
                                                                                                          "country": {
                                                                                                            "value": "Brazil"
                                                                                                          },
                                                                                                          "div": 17,
                                                                                                          "division": {
                                                                                                            "value": "Rio Grande do Sul"
                                                                                                          },
                                                                                                          "division_exposure": {
                                                                                                            "value": "Rio Grande do Sul"
                                                                                                          },
                                                                                                          "host": {
                                                                                                            "value": "human"
                                                                                                          },
                                                                                                          "custom_location": {
                                                                                                            "confidence": {
                                                                                                              "Rio Grande do Sul": 1.0
                                                                                                            },
                                                                                                            "entropy": -1.000088900581841e-12,
                                                                                                            "value": "Rio Grande do Sul"
                                                                                                          },
                                                                                                          "location": {
                                                                                                            "value": "Canoas"
                                                                                                          },
                                                                                                          "num_date": {
                                                                                                            "confidence": [
                                                                                                              2020.782786885246,
                                                                                                              2020.782786885246
                                                                                                            ],
                                                                                                            "value": 2020.782786885246
                                                                                                          },
                                                                                                          "originating_lab": {
                                                                                                            "value": "DIRETORIA DE VIGILANCIA EM SAUDE"
                                                                                                          },
                                                                                                          "pangolin_lineage": {
                                                                                                            "value": "B.1.1.28"
                                                                                                          },
                                                                                                          "recency": {
                                                                                                            "value": "1-2 days ago"
                                                                                                          },
                                                                                                          "regiao": {
                                                                                                            "value": "canoas"
                                                                                                          },
                                                                                                          "region": {
                                                                                                            "value": "South America"
                                                                                                          },
                                                                                                          "region_exposure": {
                                                                                                            "value": "South America"
                                                                                                          },

                                                                                                          "subclade_membership": {
                                                                                                            "value": "20B"
                                                                                                          },
                                                                                                          "submitting_lab": {
                                                                                                            "value": "epiclin"
                                                                                                          }
                                                                                                        }
                                                                                                      },
                                                                                                      {
                                                                                                        "branch_attrs": {
                                                                                                          "labels": {
                                                                                                            "aa": "ORF7a: T28I"
                                                                                                          },
                                                                                                          "mutations": {
                                                                                                            "ORF7a": [
                                                                                                              "T28I"
                                                                                                            ],
                                                                                                            "nuc": [
                                                                                                              "C17850T",
                                                                                                              "C27476T"
                                                                                                            ]
                                                                                                          }
                                                                                                        },
                                                                                                        "name": "Brazil/23727CVL/2020",
                                                                                                        "node_attrs": {

                                                                                                          "author": {
                                                                                                            "author": "Sant'Anna et al.",
                                                                                                            "value": "Sant'Anna et al."
                                                                                                          },
                                                                                                          "clade_membership": {
                                                                                                            "value": "20B"
                                                                                                          },
                                                                                                          "country": {
                                                                                                            "value": "Brazil"
                                                                                                          },
                                                                                                          "div": 16,
                                                                                                          "division": {
                                                                                                            "value": "Rio Grande do Sul"
                                                                                                          },
                                                                                                          "division_exposure": {
                                                                                                            "value": "Rio Grande do Sul"
                                                                                                          },
                                                                                                          "host": {
                                                                                                            "value": "human"
                                                                                                          },
                                                                                                          "custom_location": {
                                                                                                            "confidence": {
                                                                                                              "Rio Grande do Sul": 1.0
                                                                                                            },
                                                                                                            "entropy": -1.000088900581841e-12,
                                                                                                            "value": "Rio Grande do Sul"
                                                                                                          },
                                                                                                          "location": {
                                                                                                            "value": "Porto Alegre"
                                                                                                          },
                                                                                                          "num_date": {
                                                                                                            "confidence": [
                                                                                                              2020.7882513661202,
                                                                                                              2020.7882513661202
                                                                                                            ],
                                                                                                            "value": 2020.7882513661202
                                                                                                          },
                                                                                                          "originating_lab": {
                                                                                                            "value": "DIRETORIA DE VIGILANCIA EM SAUDE"
                                                                                                          },
                                                                                                          "pangolin_lineage": {
                                                                                                            "value": "B.1.1.28"
                                                                                                          },
                                                                                                          "recency": {
                                                                                                            "value": "1-2 days ago"
                                                                                                          },
                                                                                                          "regiao": {
                                                                                                            "value": "porto_alegre"
                                                                                                          },
                                                                                                          "region": {
                                                                                                            "value": "South America"
                                                                                                          },
                                                                                                          "region_exposure": {
                                                                                                            "value": "South America"
                                                                                                          },

                                                                                                          "subclade_membership": {
                                                                                                            "value": "20B"
                                                                                                          },
                                                                                                          "submitting_lab": {
                                                                                                            "value": "epiclin"
                                                                                                          }
                                                                                                        }
                                                                                                      },
                                                                                                      {
                                                                                                        "branch_attrs": {
                                                                                                          "mutations": {}
                                                                                                        },
                                                                                                        "children": [
                                                                                                          {
                                                                                                            "branch_attrs": {
                                                                                                              "labels": {
                                                                                                                "aa": "ORF1b: D1903Y"
                                                                                                              },
                                                                                                              "mutations": {
                                                                                                                "ORF1b": [
                                                                                                                  "D1903Y"
                                                                                                                ],
                                                                                                                "nuc": [
                                                                                                                  "G19174T"
                                                                                                                ]
                                                                                                              }
                                                                                                            },
                                                                                                            "name": "Brazil/23270CVL/2020",
                                                                                                            "node_attrs": {

                                                                                                              "author": {
                                                                                                                "author": "Sant'Anna et al.",
                                                                                                                "value": "Sant'Anna et al."
                                                                                                              },
                                                                                                              "clade_membership": {
                                                                                                                "value": "20B"
                                                                                                              },
                                                                                                              "country": {
                                                                                                                "value": "Brazil"
                                                                                                              },
                                                                                                              "div": 15,
                                                                                                              "division": {
                                                                                                                "value": "Rio Grande do Sul"
                                                                                                              },
                                                                                                              "division_exposure": {
                                                                                                                "value": "Rio Grande do Sul"
                                                                                                              },
                                                                                                              "host": {
                                                                                                                "value": "human"
                                                                                                              },
                                                                                                              "custom_location": {
                                                                                                                "confidence": {
                                                                                                                  "Rio Grande do Sul": 1.0
                                                                                                                },
                                                                                                                "entropy": -1.000088900581841e-12,
                                                                                                                "value": "Rio Grande do Sul"
                                                                                                              },
                                                                                                              "location": {
                                                                                                                "value": "S\u00e3o Leopoldo"
                                                                                                              },
                                                                                                              "num_date": {
                                                                                                                "confidence": [
                                                                                                                  2020.7773224043715,
                                                                                                                  2020.7773224043715
                                                                                                                ],
                                                                                                                "value": 2020.7773224043715
                                                                                                              },
                                                                                                              "originating_lab": {
                                                                                                                "value": "SECRETARIA MUNICIPAL DE SAUDE DE SAO LEOPOLDO"
                                                                                                              },
                                                                                                              "pangolin_lineage": {
                                                                                                                "value": "B.1.1.28"
                                                                                                              },
                                                                                                              "recency": {
                                                                                                                "value": "1-2 days ago"
                                                                                                              },
                                                                                                              "regiao": {
                                                                                                                "value": "novo_hamburgo"
                                                                                                              },
                                                                                                              "region": {
                                                                                                                "value": "South America"
                                                                                                              },
                                                                                                              "region_exposure": {
                                                                                                                "value": "South America"
                                                                                                              },

                                                                                                              "subclade_membership": {
                                                                                                                "value": "20B"
                                                                                                              },
                                                                                                              "submitting_lab": {
                                                                                                                "value": "epiclin"
                                                                                                              }
                                                                                                            }
                                                                                                          },
                                                                                                          {
                                                                                                            "branch_attrs": {
                                                                                                              "mutations": {}
                                                                                                            },
                                                                                                            "children": [
                                                                                                              {
                                                                                                                "branch_attrs": {
                                                                                                                  "labels": {
                                                                                                                    "aa": "ORF1a: N840S, T1401A, K1837R; ORF1b: V2086F; S: L5F, I197V"
                                                                                                                  },
                                                                                                                  "mutations": {
                                                                                                                    "ORF1a": [
                                                                                                                      "N840S",
                                                                                                                      "T1401A",
                                                                                                                      "K1837R"
                                                                                                                    ],
                                                                                                                    "ORF1b": [
                                                                                                                      "V2086F"
                                                                                                                    ],
                                                                                                                    "S": [
                                                                                                                      "L5F",
                                                                                                                      "I197V"
                                                                                                                    ],
                                                                                                                    "nuc": [
                                                                                                                      "A2784G",
                                                                                                                      "A4466G",
                                                                                                                      "A5775G",
                                                                                                                      "G19723T",
                                                                                                                      "C21575T",
                                                                                                                      "A22151G",
                                                                                                                      "G24193T"
                                                                                                                    ]
                                                                                                                  }
                                                                                                                },
                                                                                                                "name": "Brazil/RS-8800/2021",
                                                                                                                "node_attrs": {

                                                                                                                  "author": {
                                                                                                                    "author": "Aline Campos et al",
                                                                                                                    "value": "Aline Campos et al"
                                                                                                                  },
                                                                                                                  "clade_membership": {
                                                                                                                    "value": "20B"
                                                                                                                  },
                                                                                                                  "country": {
                                                                                                                    "value": "Brazil"
                                                                                                                  },
                                                                                                                  "div": 21,
                                                                                                                  "division": {
                                                                                                                    "value": "Rio Grande do Sul"
                                                                                                                  },
                                                                                                                  "division_exposure": {
                                                                                                                    "value": "Rio Grande do Sul"
                                                                                                                  },
                                                                                                                  "gisaid_epi_isl": {
                                                                                                                    "value": "EPI_ISL_983866"
                                                                                                                  },
                                                                                                                  "host": {
                                                                                                                    "value": "Human"
                                                                                                                  },
                                                                                                                  "custom_location": {
                                                                                                                    "confidence": {
                                                                                                                      "Rio Grande do Sul": 1.0
                                                                                                                    },
                                                                                                                    "entropy": -1.000088900581841e-12,
                                                                                                                    "value": "Rio Grande do Sul"
                                                                                                                  },
                                                                                                                  "location": {
                                                                                                                    "value": "Novo Cabrais"
                                                                                                                  },
                                                                                                                  "num_date": {
                                                                                                                    "confidence": [
                                                                                                                      2021.0863013698631,
                                                                                                                      2021.0863013698631
                                                                                                                    ],
                                                                                                                    "value": 2021.0863013698631
                                                                                                                  },
                                                                                                                  "originating_lab": {
                                                                                                                    "value": "Central Laboratory of Public Health of Rio Grande do Sul (Lacen-RS)"
                                                                                                                  },
                                                                                                                  "pangolin_lineage": {
                                                                                                                    "value": "B.1.1.28"
                                                                                                                  },
                                                                                                                  "recency": {
                                                                                                                    "value": "One month ago"
                                                                                                                  },
                                                                                                                  "region": {
                                                                                                                    "value": "South America"
                                                                                                                  },
                                                                                                                  "region_exposure": {
                                                                                                                    "value": "South America"
                                                                                                                  },

                                                                                                                  "subclade_membership": {
                                                                                                                    "value": "20B"
                                                                                                                  },
                                                                                                                  "submitting_lab": {
                                                                                                                    "value": "State Center for Health Surveillance of the Health Department of the State of Rio Grande do Sul (CEVS/SES-RS)"
                                                                                                                  },
                                                                                                                  "url": "https://www.gisaid.org"
                                                                                                                }
                                                                                                              },
                                                                                                              {
                                                                                                                "branch_attrs": {
                                                                                                                  "mutations": {}
                                                                                                                },
                                                                                                                "name": "Brazil/22763CVL/2020",
                                                                                                                "node_attrs": {

                                                                                                                  "author": {
                                                                                                                    "author": "Sant'Anna et al.",
                                                                                                                    "value": "Sant'Anna et al."
                                                                                                                  },
                                                                                                                  "clade_membership": {
                                                                                                                    "value": "20B"
                                                                                                                  },
                                                                                                                  "country": {
                                                                                                                    "value": "Brazil"
                                                                                                                  },
                                                                                                                  "div": 14,
                                                                                                                  "division": {
                                                                                                                    "value": "Rio Grande do Sul"
                                                                                                                  },
                                                                                                                  "division_exposure": {
                                                                                                                    "value": "Rio Grande do Sul"
                                                                                                                  },
                                                                                                                  "host": {
                                                                                                                    "value": "human"
                                                                                                                  },
                                                                                                                  "custom_location": {
                                                                                                                    "confidence": {
                                                                                                                      "Rio Grande do Sul": 1.0
                                                                                                                    },
                                                                                                                    "entropy": -1.000088900581841e-12,
                                                                                                                    "value": "Rio Grande do Sul"
                                                                                                                  },
                                                                                                                  "location": {
                                                                                                                    "value": "Canoas"
                                                                                                                  },
                                                                                                                  "num_date": {
                                                                                                                    "confidence": [
                                                                                                                      2020.76912568306,
                                                                                                                      2020.76912568306
                                                                                                                    ],
                                                                                                                    "value": 2020.76912568306
                                                                                                                  },
                                                                                                                  "originating_lab": {
                                                                                                                    "value": "DIRETORIA DE VIGILANCIA EM SAUDE"
                                                                                                                  },
                                                                                                                  "pangolin_lineage": {
                                                                                                                    "value": "B.1.1.28"
                                                                                                                  },
                                                                                                                  "recency": {
                                                                                                                    "value": "1-2 days ago"
                                                                                                                  },
                                                                                                                  "regiao": {
                                                                                                                    "value": "canoas"
                                                                                                                  },
                                                                                                                  "region": {
                                                                                                                    "value": "South America"
                                                                                                                  },
                                                                                                                  "region_exposure": {
                                                                                                                    "value": "South America"
                                                                                                                  },

                                                                                                                  "subclade_membership": {
                                                                                                                    "value": "20B"
                                                                                                                  },
                                                                                                                  "submitting_lab": {
                                                                                                                    "value": "epiclin"
                                                                                                                  }
                                                                                                                }
                                                                                                              }
                                                                                                            ],
                                                                                                            "name": "NODE_0004040",
                                                                                                            "node_attrs": {
                                                                                                              "clade_membership": {
                                                                                                                "value": "20B"
                                                                                                              },
                                                                                                              "div": 14,
                                                                                                              "custom_location": {
                                                                                                                "confidence": {
                                                                                                                  "Rio Grande do Sul": 0.9992322152370678
                                                                                                                },
                                                                                                                "entropy": 0.006281846697851218,
                                                                                                                "value": "Rio Grande do Sul"
                                                                                                              },
                                                                                                              "num_date": {
                                                                                                                "confidence": [
                                                                                                                  2020.7348741205021,
                                                                                                                  2020.76912568306
                                                                                                                ],
                                                                                                                "value": 2020.76912568306
                                                                                                              },
                                                                                                              "subclade_membership": {
                                                                                                                "value": "20B"
                                                                                                              }
                                                                                                            }
                                                                                                          }
                                                                                                        ],
                                                                                                        "name": "NODE_0004039",
                                                                                                        "node_attrs": {
                                                                                                          "clade_membership": {
                                                                                                            "value": "20B"
                                                                                                          },
                                                                                                          "div": 14,
                                                                                                          "custom_location": {
                                                                                                            "confidence": {
                                                                                                              "Rio Grande do Sul": 0.9992259821762887
                                                                                                            },
                                                                                                            "entropy": 0.006326551462820727,
                                                                                                            "value": "Rio Grande do Sul"
                                                                                                          },
                                                                                                          "num_date": {
                                                                                                            "confidence": [
                                                                                                              2020.6917054178675,
                                                                                                              2020.7657279587547
                                                                                                            ],
                                                                                                            "value": 2020.744391841392
                                                                                                          },
                                                                                                          "subclade_membership": {
                                                                                                            "value": "20B"
                                                                                                          }
                                                                                                        }
                                                                                                      }
                                                                                                    ],
                                                                                                    "name": "NODE_0002058",
                                                                                                    "node_attrs": {
                                                                                                      "clade_membership": {
                                                                                                        "value": "20B"
                                                                                                      },
                                                                                                      "div": 14,
                                                                                                      "custom_location": {
                                                                                                        "confidence": {
                                                                                                          "Rio Grande do Sul": 0.99992048545465
                                                                                                        },
                                                                                                        "entropy": 0.000830178053942371,
                                                                                                        "value": "Rio Grande do Sul"
                                                                                                      },
                                                                                                      "num_date": {
                                                                                                        "confidence": [
                                                                                                          2020.513392603954,
                                                                                                          2020.7659935355896
                                                                                                        ],
                                                                                                        "value": 2020.7142572493885
                                                                                                      },
                                                                                                      "subclade_membership": {
                                                                                                        "value": "20B"
                                                                                                      }
                                                                                                    }
                                                                                                  }
                                                                                                ],
                                                                                                "name": "NODE_0004037",
                                                                                                "node_attrs": {
                                                                                                  "clade_membership": {
                                                                                                    "value": "20B"
                                                                                                  },
                                                                                                  "div": 12,
                                                                                                  "custom_location": {
                                                                                                    "confidence": {
                                                                                                      "Rio Grande do Sul": 0.9992202207337962
                                                                                                    },
                                                                                                    "entropy": 0.006367831861253518,
                                                                                                    "value": "Rio Grande do Sul"
                                                                                                  },
                                                                                                  "num_date": {
                                                                                                    "confidence": [
                                                                                                      2020.384537521244,
                                                                                                      2020.7556826575837
                                                                                                    ],
                                                                                                    "value": 2020.6234448936966
                                                                                                  },
                                                                                                  "subclade_membership": {
                                                                                                    "value": "20B"
                                                                                                  }
                                                                                                }
                                                                                              }
                                                                                            ],
                                                                                            "name": "NODE_0004036",
                                                                                            "node_attrs": {
                                                                                              "clade_membership": {
                                                                                                "value": "20B"
                                                                                              },
                                                                                              "div": 12,
                                                                                              "custom_location": {
                                                                                                "confidence": {
                                                                                                  "Rio Grande do Sul": 0.9991597326590357
                                                                                                },
                                                                                                "entropy": 0.0067987265511636925,
                                                                                                "value": "Rio Grande do Sul"
                                                                                              },
                                                                                              "num_date": {
                                                                                                "confidence": [
                                                                                                  2020.3808394129896,
                                                                                                  2020.7457845600081
                                                                                                ],
                                                                                                "value": 2020.5956779140856
                                                                                              },
                                                                                              "subclade_membership": {
                                                                                                "value": "20B"
                                                                                              }
                                                                                            }
                                                                                          }
                                                                                        ],
                                                                                        "name": "NODE_0004035",
                                                                                        "node_attrs": {
                                                                                          "clade_membership": {
                                                                                            "value": "20B"
                                                                                          },
                                                                                          "div": 12,
                                                                                          "custom_location": {
                                                                                            "confidence": {
                                                                                              "Rio Grande do Sul": 0.9991484411116026
                                                                                            },
                                                                                            "entropy": 0.006878666045988747,
                                                                                            "value": "Rio Grande do Sul"
                                                                                          },
                                                                                          "num_date": {
                                                                                            "confidence": [
                                                                                              2020.3759840226123,
                                                                                              2020.7374416353848
                                                                                            ],
                                                                                            "value": 2020.5613988040914
                                                                                          },
                                                                                          "subclade_membership": {
                                                                                            "value": "20B"
                                                                                          }
                                                                                        }
                                                                                      }
                                                                                    ],
                                                                                    "name": "NODE_0004032",
                                                                                    "node_attrs": {
                                                                                      "clade_membership": {
                                                                                        "value": "20B"
                                                                                      },
                                                                                      "div": 12,
                                                                                      "custom_location": {
                                                                                        "confidence": {
                                                                                          "Rio Grande do Sul": 0.9990761437053388
                                                                                        },
                                                                                        "entropy": 0.007387041760437478,
                                                                                        "value": "Rio Grande do Sul"
                                                                                      },
                                                                                      "num_date": {
                                                                                        "confidence": [
                                                                                          2020.426212049545,
                                                                                          2020.5808570588886
                                                                                        ],
                                                                                        "value": 2020.4755269088964
                                                                                      },
                                                                                      "subclade_membership": {
                                                                                        "value": "20B"
                                                                                      }
                                                                                    }
                                                                                  }
                                                                                ],
                                                                                "name": "NODE_0004031",
                                                                                "node_attrs": {
                                                                                  "clade_membership": {
                                                                                    "value": "20B"
                                                                                  },
                                                                                  "div": 12,
                                                                                  "custom_location": {
                                                                                    "confidence": {
                                                                                      "Rio Grande do Sul": 0.9991479200821082
                                                                                    },
                                                                                    "entropy": 0.00688235106638982,
                                                                                    "value": "Rio Grande do Sul"
                                                                                  },
                                                                                  "num_date": {
                                                                                    "confidence": [
                                                                                      2020.450704941035,
                                                                                      2020.4685792349726
                                                                                    ],
                                                                                    "value": 2020.4685792349726
                                                                                  },
                                                                                  "subclade_membership": {
                                                                                    "value": "20B"
                                                                                  }
                                                                                }
                                                                              }
                                                                            ],
                                                                            "name": "NODE_0004030",
                                                                            "node_attrs": {
                                                                              "clade_membership": {
                                                                                "value": "20B"
                                                                              },
                                                                              "div": 12,
                                                                              "custom_location": {
                                                                                "confidence": {
                                                                                  "Rio Grande do Sul": 0.9991536460691002
                                                                                },
                                                                                "entropy": 0.006841835870938517,
                                                                                "value": "Rio Grande do Sul"
                                                                              },
                                                                              "num_date": {
                                                                                "confidence": [
                                                                                  2020.4363434570364,
                                                                                  2020.4661794581984
                                                                                ],
                                                                                "value": 2020.4596995028437
                                                                              },
                                                                              "subclade_membership": {
                                                                                "value": "20B"
                                                                              }
                                                                            }
                                                                          }
```
