## Supplementary Data 2 for "Emergence of the novel SARS-CoV-2 lineage P.4.1 and massive spread of P.2 in South Brazil": ncov_CVL_RS_South_America_14Abr2021.json (part 57 of 64)

```
                                                                        ],
                                                                        "name": "NODE_0004029",
                                                                        "node_attrs": {
                                                                          "clade_membership": {
                                                                            "value": "20B"
                                                                          },
                                                                          "div": 12,
                                                                          "custom_location": {
                                                                            "confidence": {
                                                                              "Rio Grande do Sul": 0.9991492052842746
                                                                            },
                                                                            "entropy": 0.0068732606889805245,
                                                                            "value": "Rio Grande do Sul"
                                                                          },
                                                                          "num_date": {
                                                                            "confidence": [
                                                                              2020.4185834202892,
                                                                              2020.4625247584966
                                                                            ],
                                                                            "value": 2020.446408817082
                                                                          },
                                                                          "subclade_membership": {
                                                                            "value": "20B"
                                                                          }
                                                                        }
                                                                      }
                                                                    ],
                                                                    "name": "NODE_0004028",
                                                                    "node_attrs": {
                                                                      "clade_membership": {
                                                                        "value": "20B"
                                                                      },
                                                                      "div": 12,
                                                                      "custom_location": {
                                                                        "confidence": {
                                                                          "Rio Grande do Sul": 0.999091257844151
                                                                        },
                                                                        "entropy": 0.0072812365505682515,
                                                                        "value": "Rio Grande do Sul"
                                                                      },
                                                                      "num_date": {
                                                                        "confidence": [
                                                                          2020.4009119095429,
                                                                          2020.4581402818583
                                                                        ],
                                                                        "value": 2020.4321028389854
                                                                      },
                                                                      "subclade_membership": {
                                                                        "value": "20B"
                                                                      }
                                                                    }
                                                                  }
                                                                ],
                                                                "name": "NODE_0004027",
                                                                "node_attrs": {
                                                                  "clade_membership": {
                                                                    "value": "20B"
                                                                  },
                                                                  "div": 12,
                                                                  "custom_location": {
                                                                    "confidence": {
                                                                      "Brazil": 0.0015843613388895326,
                                                                      "Rio Grande do Sul": 0.9984142657652085
                                                                    },
                                                                    "entropy": 0.011819343075555024,
                                                                    "value": "Rio Grande do Sul"
                                                                  },
                                                                  "num_date": {
                                                                    "confidence": [
                                                                      2020.3472190479847,
                                                                      2020.4543527538103
                                                                    ],
                                                                    "value": 2020.4152280974872
                                                                  },
                                                                  "subclade_membership": {
                                                                    "value": "20B"
                                                                  }
                                                                }
                                                              }
                                                            ],
                                                            "name": "NODE_0004023",
                                                            "node_attrs": {
                                                              "clade_membership": {
                                                                "value": "20B"
                                                              },
                                                              "div": 12,
                                                              "custom_location": {
                                                                "confidence": {
                                                                  "Brazil": 0.009483188851147201,
                                                                  "Rio Grande do Sul": 0.9905112245648782
                                                                },
                                                                "entropy": 0.05368966199088353,
                                                                "value": "Rio Grande do Sul"
                                                              },
                                                              "num_date": {
                                                                "confidence": [
                                                                  2020.337157423834,
                                                                  2020.451135861045
                                                                ],
                                                                "value": 2020.3874637297774
                                                              },
                                                              "subclade_membership": {
                                                                "value": "20B"
                                                              }
                                                            }
                                                          }
                                                        ],
                                                        "name": "NODE_0002053",
                                                        "node_attrs": {
                                                          "clade_membership": {
                                                            "value": "20B"
                                                          },
                                                          "div": 12,
                                                          "custom_location": {
                                                            "confidence": {
                                                              "Brazil": 0.0013376686539805786,
                                                              "Rio Grande do Sul": 0.9986622726032328
                                                            },
                                                            "entropy": 0.010188952445282194,
                                                            "value": "Rio Grande do Sul"
                                                          },
                                                          "num_date": {
                                                            "confidence": [
                                                              2020.3441628890705,
                                                              2020.386612021858
                                                            ],
                                                            "value": 2020.386612021858
                                                          },
                                                          "subclade_membership": {
                                                            "value": "20B"
                                                          }
                                                        }
                                                      }
                                                    ],
                                                    "name": "NODE_0002052",
                                                    "node_attrs": {
                                                      "clade_membership": {
                                                        "value": "20B"
                                                      },
                                                      "div": 11,
                                                      "custom_location": {
                                                        "confidence": {
                                                          "Brazil": 0.07304249728131365,
                                                          "Rio Grande do Sul": 0.926916506880779
                                                        },
                                                        "entropy": 0.26191576595768024,
                                                        "value": "Rio Grande do Sul"
                                                      },
                                                      "num_date": {
                                                        "confidence": [
                                                          2020.265563198264,
                                                          2020.3784362972171
                                                        ],
                                                        "value": 2020.328933731471
                                                      },
                                                      "subclade_membership": {
                                                        "value": "20B"
                                                      }
                                                    }
                                                  }
                                                ],
                                                "name": "NODE_0004020",
                                                "node_attrs": {
                                                  "clade_membership": {
                                                    "value": "20B"
                                                  },
                                                  "div": 9,
                                                  "custom_location": {
                                                    "confidence": {
                                                      "Brazil": 0.9028766124301477,
                                                      "Rio Grande do Sul": 0.09689704834868512
                                                    },
                                                    "entropy": 0.32042031658705505,
                                                    "value": "Brazil"
                                                  },
                                                  "num_date": {
                                                    "confidence": [
                                                      2020.1969757353072,
                                                      2020.2506512311006
                                                    ],
                                                    "value": 2020.2251719114481
                                                  },
                                                  "subclade_membership": {
                                                    "value": "20B"
                                                  }
                                                }
                                              },
                                              {
                                                "branch_attrs": {
                                                  "mutations": {}
                                                },
                                                "children": [
                                                  {
                                                    "branch_attrs": {
                                                      "mutations": {}
                                                    },
                                                    "children": [
                                                      {
                                                        "branch_attrs": {
                                                          "mutations": {}
                                                        },
                                                        "name": "Brazil/un-HIAE-SP04/2020",
                                                        "node_attrs": {
                                                          "author": {
                                                            "author": "Malta et al",
                                                            "value": "Malta et al"
                                                          },
                                                          "clade_membership": {
                                                            "value": "20B"
                                                          },
                                                          "country": {
                                                            "value": "Brazil"
                                                          },
                                                          "div": 9,
                                                          "division": {
                                                            "value": "Brazil"
                                                          },
                                                          "division_exposure": {
                                                            "value": "Brazil"
                                                          },
                                                          "genbank_accession": {
                                                            "value": "MT738173.1"
                                                          },
                                                          "gisaid_epi_isl": {
                                                            "value": "EPI_ISL_486429"
                                                          },
                                                          "host": {
                                                            "value": "Human"
                                                          },
                                                          "custom_location": {
                                                            "confidence": {
                                                              "Brazil": 0.9999999999999999
                                                            },
                                                            "entropy": -9.99866855976916e-13,
                                                            "value": "Brazil"
                                                          },
                                                          "num_date": {
                                                            "confidence": [
                                                              2020.217213114754,
                                                              2020.217213114754
                                                            ],
                                                            "value": 2020.217213114754
                                                          },
                                                          "pangolin_lineage": {
                                                            "value": "B.1.1.28"
                                                          },
                                                          "recency": {
                                                            "value": "Older"
                                                          },
                                                          "region": {
                                                            "value": "South America"
                                                          },
                                                          "region_exposure": {
                                                            "value": "South America"
                                                          },
                                                          "subclade_membership": {
                                                            "value": "20B"
                                                          },
                                                          "submitting_lab": {
                                                            "value": "Clinical Laboratory, Hospital Israelita Albert Einstein"
                                                          },
                                                          "url": "https://www.gisaid.org"
                                                        }
                                                      },
                                                      {
                                                        "branch_attrs": {
                                                          "mutations": {}
                                                        },
                                                        "name": "Brazil/BA-32.1/2020",
                                                        "node_attrs": {

                                                          "author": {
                                                            "author": "Stephane Tosta et al",
                                                            "value": "Stephane Tosta et al"
                                                          },
                                                          "clade_membership": {
                                                            "value": "20B"
                                                          },
                                                          "country": {
                                                            "value": "Brazil"
                                                          },
                                                          "div": 9,
                                                          "division": {
                                                            "value": "Bahia"
                                                          },
                                                          "division_exposure": {
                                                            "value": "Bahia"
                                                          },
                                                          "gisaid_epi_isl": {
                                                            "value": "EPI_ISL_1068346"
                                                          },
                                                          "host": {
                                                            "value": "Human"
                                                          },
                                                          "custom_location": {
                                                            "confidence": {
                                                              "Brazil": 0.9999999999999999
                                                            },
                                                            "entropy": -9.99866855976916e-13,
                                                            "value": "Brazil"
                                                          },
                                                          "num_date": {
                                                            "confidence": [
                                                              2020.2226775956285,
                                                              2020.2226775956285
                                                            ],
                                                            "value": 2020.2226775956285
                                                          },
                                                          "originating_lab": {
                                                            "value": "Central Public Health Laboratory - LACEN -Bahia, Salvador, Brazil"
                                                          },
                                                          "pangolin_lineage": {
                                                            "value": "B.1.1.28"
                                                          },
                                                          "recency": {
                                                            "value": "One week ago"
                                                          },
                                                          "region": {
                                                            "value": "South America"
                                                          },
                                                          "region_exposure": {
                                                            "value": "South America"
                                                          },

                                                          "subclade_membership": {
                                                            "value": "20B"
                                                          },
                                                          "submitting_lab": {
                                                            "value": "Central Public Health Laboratory - LACEN -Bahia, Salvador, Brazil"
                                                          },
                                                          "url": "https://www.gisaid.org"
                                                        }
                                                      }
                                                    ],
                                                    "name": "NODE_0004042",
                                                    "node_attrs": {
                                                      "clade_membership": {
                                                        "value": "20B"
                                                      },
                                                      "div": 9,
                                                      "custom_location": {
                                                        "confidence": {
                                                          "Brazil": 0.9975930852996505,
                                                          "Rio Grande do Sul": 0.0022840136655973165
                                                        },
                                                        "entropy": 0.01744924195026889,
                                                        "value": "Brazil"
                                                      },
                                                      "num_date": {
                                                        "confidence": [
                                                          2020.2085387155034,
                                                          2020.217213114754
                                                        ],
                                                        "value": 2020.217213114754
                                                      },
                                                      "subclade_membership": {
                                                        "value": "20B"
                                                      }
                                                    }
                                                  },
                                                  {
                                                    "branch_attrs": {
                                                      "mutations": {}
                                                    },
                                                    "children": [
                                                      {
                                                        "branch_attrs": {
                                                          "labels": {
                                                            "aa": "N: P13L; ORF3a: T151I; ORF9b: P10S"
                                                          },
                                                          "mutations": {
                                                            "N": [
                                                              "P13L"
                                                            ],
                                                            "ORF3a": [
                                                              "T151I"
                                                            ],
                                                            "ORF9b": [
                                                              "P10S"
                                                            ],
                                                            "nuc": [
                                                              "C17172T",
                                                              "C17676T",
                                                              "C25844T",
                                                              "C28311T"
                                                            ]
                                                          }
                                                        },
                                                        "children": [
                                                          {
                                                            "branch_attrs": {
                                                              "mutations": {}
                                                            },
                                                            "children": [
                                                              {
                                                                "branch_attrs": {
                                                                  "labels": {
                                                                    "aa": "ORF1a: T1881I, T4090I; ORF1b: H1087Y, A1392S; ORF3a: T24I"
                                                                  },
                                                                  "mutations": {
                                                                    "ORF1a": [
                                                                      "T1881I",
                                                                      "T4090I"
                                                                    ],
                                                                    "ORF1b": [
                                                                      "H1087Y",
                                                                      "A1392S"
                                                                    ],
                                                                    "ORF3a": [
                                                                      "T24I"
                                                                    ],
                                                                    "nuc": [
                                                                      "C2710T",
                                                                      "C5907T",
                                                                      "G6337T",
                                                                      "C8140T",
                                                                      "C12534T",
                                                                      "C16726T",
                                                                      "C17304T",
                                                                      "G17641T",
                                                                      "G20469A",
                                                                      "C25463T",
                                                                      "C29095T"
                                                                    ]
                                                                  }
                                                                },
                                                                "name": "Brazil/SP-884/2020",
                                                                "node_attrs": {

                                                                  "author": {
                                                                    "author": "Claudio Tavares Sacchi et al",
                                                                    "value": "Claudio Tavares Sacchi et al"
                                                                  },
                                                                  "clade_membership": {
                                                                    "value": "20B"
                                                                  },
                                                                  "country": {
                                                                    "value": "Brazil"
                                                                  },
                                                                  "div": 24,
                                                                  "division": {
                                                                    "value": "S\u00e3o Paulo"
                                                                  },
                                                                  "division_exposure": {
                                                                    "value": "S\u00e3o Paulo"
                                                                  },
                                                                  "gisaid_epi_isl": {
                                                                    "value": "EPI_ISL_755650"
                                                                  },
                                                                  "host": {
                                                                    "value": "Human"
                                                                  },
                                                                  "custom_location": {
                                                                    "confidence": {
                                                                      "Brazil": 1.0
                                                                    },
                                                                    "entropy": -1.000088900581841e-12,
                                                                    "value": "Brazil"
                                                                  },
                                                                  "location": {
                                                                    "value": "Caraguatatuba"
                                                                  },
                                                                  "num_date": {
                                                                    "confidence": [
                                                                      2020.9357923497269,
                                                                      2020.9357923497269
                                                                    ],
                                                                    "value": 2020.9357923497269
                                                                  },
                                                                  "originating_lab": {
                                                                    "value": "Instituto Adolfo Lutz - Regional de Taubate"
                                                                  },
                                                                  "pangolin_lineage": {
                                                                    "value": "P.4"
                                                                  },
                                                                  "recency": {
                                                                    "value": "Older"
                                                                  },
                                                                  "region": {
                                                                    "value": "South America"
                                                                  },
                                                                  "region_exposure": {
                                                                    "value": "South America"
                                                                  },

                                                                  "subclade_membership": {
                                                                    "value": "20B"
                                                                  },
                                                                  "submitting_lab": {
                                                                    "value": "Instituto Adolfo Lutz, Interdiciplinary Procedures Center, Strategic Laboratory"
                                                                  },
                                                                  "url": "https://www.gisaid.org"
                                                                }
                                                              },
                                                              {
                                                                "branch_attrs": {
                                                                  "labels": {
                                                                    "aa": "ORF1a: T2823I"
                                                                  },
                                                                  "mutations": {
                                                                    "ORF1a": [
                                                                      "T2823I"
                                                                    ],
                                                                    "nuc": [
                                                                      "G5761A",
                                                                      "C5884T",
                                                                      "C8733T"
                                                                    ]
                                                                  }
                                                                },
                                                                "children": [
                                                                  {
                                                                    "branch_attrs": {
                                                                      "labels": {
                                                                        "aa": "ORF1a: C873F; ORF1b: D2423Y; S: A475V, V1264L"
                                                                      },
                                                                      "mutations": {
                                                                        "ORF1a": [
                                                                          "C873F"
                                                                        ],
                                                                        "ORF1b": [
                                                                          "D2423Y"
                                                                        ],
                                                                        "S": [
                                                                          "A475V",
                                                                          "V1264L"
                                                                        ],
                                                                        "nuc": [
                                                                          "G2883T",
                                                                          "C5869T",
                                                                          "C12763T",
                                                                          "G20734T",
                                                                          "C22986T",
                                                                          "G25352T"
                                                                        ]
                                                                      }
                                                                    },
                                                                    "name": "Brazil/26394CVL/2020",
                                                                    "node_attrs": {

                                                                      "author": {
                                                                        "author": "Sant'Anna et al.",
                                                                        "value": "Sant'Anna et al."
                                                                      },
                                                                      "clade_membership": {
                                                                        "value": "20B"
                                                                      },
                                                                      "country": {
                                                                        "value": "Brazil"
                                                                      },
                                                                      "div": 22,
                                                                      "division": {
                                                                        "value": "Rio Grande do Sul"
                                                                      },
                                                                      "division_exposure": {
                                                                        "value": "Rio Grande do Sul"
                                                                      },
                                                                      "host": {
                                                                        "value": "human"
                                                                      },
                                                                      "custom_location": {
                                                                        "confidence": {
                                                                          "Rio Grande do Sul": 1.0
                                                                        },
                                                                        "entropy": -1.000088900581841e-12,
                                                                        "value": "Rio Grande do Sul"
                                                                      },
                                                                      "location": {
                                                                        "value": "Esteio"
                                                                      },
                                                                      "num_date": {
                                                                        "confidence": [
                                                                          2020.818306010929,
                                                                          2020.818306010929
                                                                        ],
                                                                        "value": 2020.818306010929
                                                                      },
                                                                      "originating_lab": {
                                                                        "value": "FUNDACAO DE SAUDE PUBLICA SAO CAMILO DE ESTEIO"
                                                                      },
                                                                      "pangolin_lineage": {
                                                                        "value": "P.4"
                                                                      },
                                                                      "recency": {
                                                                        "value": "1-2 days ago"
                                                                      },
                                                                      "regiao": {
                                                                        "value": "canoas"
                                                                      },
                                                                      "region": {
                                                                        "value": "South America"
                                                                      },
                                                                      "region_exposure": {
                                                                        "value": "South America"
                                                                      },

                                                                      "subclade_membership": {
                                                                        "value": "20B"
                                                                      },
                                                                      "submitting_lab": {
                                                                        "value": "epiclin"
                                                                      }
                                                                    }
                                                                  },
                                                                  {
                                                                    "branch_attrs": {
                                                                      "mutations": {}
                                                                    },
                                                                    "children": [
                                                                      {
                                                                        "branch_attrs": {
                                                                          "mutations": {
                                                                            "nuc": [
                                                                              "T5152C"
                                                                            ]
                                                                          }
                                                                        },
                                                                        "name": "Brazil/29445CVL/2020",
                                                                        "node_attrs": {

                                                                          "author": {
                                                                            "author": "Sant'Anna et al.",
                                                                            "value": "Sant'Anna et al."
                                                                          },
                                                                          "clade_membership": {
                                                                            "value": "20B"
                                                                          },
                                                                          "country": {
                                                                            "value": "Brazil"
                                                                          },
                                                                          "div": 17,
                                                                          "division": {
                                                                            "value": "Rio Grande do Sul"
                                                                          },
                                                                          "division_exposure": {
                                                                            "value": "Rio Grande do Sul"
                                                                          },
                                                                          "host": {
                                                                            "value": "human"
                                                                          },
                                                                          "custom_location": {
                                                                            "confidence": {
                                                                              "Rio Grande do Sul": 1.0
                                                                            },
                                                                            "entropy": -1.000088900581841e-12,
                                                                            "value": "Rio Grande do Sul"
                                                                          },
                                                                          "location": {
                                                                            "value": "Porto Alegre"
                                                                          },
                                                                          "num_date": {
                                                                            "confidence": [
                                                                              2020.8592896174864,
                                                                              2020.8592896174864
                                                                            ],
                                                                            "value": 2020.8592896174864
                                                                          },
                                                                          "originating_lab": {
                                                                            "value": "DIRETORIA DE VIGILANCIA EM SAUDE"
                                                                          },
                                                                          "pangolin_lineage": {
                                                                            "value": "P.4"
                                                                          },
                                                                          "recency": {
                                                                            "value": "1-2 days ago"
                                                                          },
                                                                          "regiao": {
                                                                            "value": "porto_alegre"
                                                                          },
                                                                          "region": {
                                                                            "value": "South America"
                                                                          },
                                                                          "region_exposure": {
                                                                            "value": "South America"
                                                                          },

                                                                          "subclade_membership": {
                                                                            "value": "20B"
                                                                          },
                                                                          "submitting_lab": {
                                                                            "value": "epiclin"
                                                                          }
                                                                        }
                                                                      },
                                                                      {
                                                                        "branch_attrs": {
                                                                          "labels": {
                                                                            "aa": "ORF1b: A434V; ORF3a: I151T"
                                                                          },
                                                                          "mutations": {
                                                                            "ORF1b": [
                                                                              "A434V"
                                                                            ],
                                                                            "ORF3a": [
                                                                              "I151T"
                                                                            ],
                                                                            "nuc": [
                                                                              "T4378C",
                                                                              "C14768T",
                                                                              "T25844C",
                                                                              "C27920T",
                                                                              "C29835T"
                                                                            ]
                                                                          }
                                                                        },
                                                                        "name": "Brazil/34618CVL/2020",
                                                                        "node_attrs": {

                                                                          "author": {
                                                                            "author": "Sant'Anna et al.",
                                                                            "value": "Sant'Anna et al."
                                                                          },
                                                                          "clade_membership": {
                                                                            "value": "20B"
                                                                          },
                                                                          "country": {
                                                                            "value": "Brazil"
                                                                          },
                                                                          "div": 21,
                                                                          "division": {
                                                                            "value": "Rio Grande do Sul"
                                                                          },
                                                                          "division_exposure": {
                                                                            "value": "Rio Grande do Sul"
                                                                          },
                                                                          "host": {
                                                                            "value": "human"
                                                                          },
                                                                          "custom_location": {
                                                                            "confidence": {
                                                                              "Rio Grande do Sul": 1.0
                                                                            },
                                                                            "entropy": -1.000088900581841e-12,
                                                                            "value": "Rio Grande do Sul"
                                                                          },
                                                                          "location": {
                                                                            "value": "Sapiranga"
                                                                          },
                                                                          "num_date": {
                                                                            "confidence": [
                                                                              2020.9084699453551,
                                                                              2020.9084699453551
                                                                            ],
                                                                            "value": 2020.9084699453551
                                                                          },
                                                                          "originating_lab": {
                                                                            "value": "CENTRO DE REFERENCIA EM SINDROMES GRIPAIS"
                                                                          },
                                                                          "pangolin_lineage": {
                                                                            "value": "P.4"
                                                                          },
                                                                          "recency": {
                                                                            "value": "1-2 days ago"
                                                                          },
                                                                          "regiao": {
                                                                            "value": "novo_hamburgo"
                                                                          },
                                                                          "region": {
                                                                            "value": "South America"
                                                                          },
                                                                          "region_exposure": {
                                                                            "value": "South America"
                                                                          },

                                                                          "subclade_membership": {
                                                                            "value": "20B"
                                                                          },
                                                                          "submitting_lab": {
                                                                            "value": "epiclin"
                                                                          }
                                                                        }
                                                                      }
                                                                    ],
                                                                    "name": "NODE_0004047",
                                                                    "node_attrs": {
                                                                      "clade_membership": {
                                                                        "value": "20B"
                                                                      },
                                                                      "div": 16,
                                                                      "custom_location": {
                                                                        "confidence": {
                                                                          "Brazil": 0.0062526203367166315,
                                                                          "Rio Grande do Sul": 0.9937432594473283
                                                                        },
                                                                        "entropy": 0.03802144740953766,
                                                                        "value": "Rio Grande do Sul"
                                                                      },
                                                                      "num_date": {
                                                                        "confidence": [
                                                                          2020.6454335966814,
                                                                          2020.8413871248774
                                                                        ],
                                                                        "value": 2020.751399172544
                                                                      },
                                                                      "subclade_membership": {
                                                                        "value": "20B"
                                                                      }
                                                                    }
                                                                  }
                                                                ],
                                                                "name": "NODE_0001996",
                                                                "node_attrs": {
                                                                  "clade_membership": {
                                                                    "value": "20B"
                                                                  },
                                                                  "div": 16,
                                                                  "custom_location": {
                                                                    "confidence": {
                                                                      "Brazil": 0.07029638007281472,
                                                                      "Rio Grande do Sul": 0.9296651902046786
                                                                    },
                                                                    "entropy": 0.2548544816805518,
                                                                    "value": "Rio Grande do Sul"
                                                                  },
                                                                  "num_date": {
                                                                    "confidence": [
                                                                      2020.511842126249,
                                                                      2020.7887884455477
                                                                    ],
                                                                    "value": 2020.6700884547333
                                                                  },
                                                                  "subclade_membership": {
                                                                    "value": "20B"
                                                                  }
                                                                }
                                                              }
                                                            ],
                                                            "name": "NODE_0004045",
                                                            "node_attrs": {
                                                              "clade_membership": {
                                                                "value": "20B"
                                                              },
                                                              "div": 13,
                                                              "custom_location": {
                                                                "confidence": {
                                                                  "Brazil": 0.8172847348913296,
                                                                  "Rio Grande do Sul": 0.1825077792192761
                                                                },
                                                                "entropy": 0.4771981303111999,
                                                                "value": "Brazil"
                                                              },
                                                              "num_date": {
                                                                "confidence": [
                                                                  2020.2432398712997,
                                                                  2020.5800432781052
                                                                ],
                                                                "value": 2020.439389970305
                                                              },
                                                              "subclade_membership": {
                                                                "value": "20B"
                                                              }
                                                            }
                                                          },
                                                          {
                                                            "branch_attrs": {
                                                              "labels": {
                                                                "aa": "ORF1a: P2287S, V2588F, L3027F, Q3777H"
                                                              },
                                                              "mutations": {
                                                                "ORF1a": [
                                                                  "P2287S",
                                                                  "V2588F",
                                                                  "L3027F",
                                                                  "Q3777H"
                                                                ],
                                                                "nuc": [
                                                                  "C1288T",
                                                                  "C7124T",
                                                                  "C7765T",
                                                                  "G8027T",
                                                                  "C9344T",
                                                                  "G10870T",
                                                                  "G11596T"
                                                                ]
                                                              }
                                                            },
                                                            "children": [
                                                              {
                                                                "branch_attrs": {
                                                                  "mutations": {
                                                                    "nuc": [
                                                                      "C2509T"
                                                                    ]
                                                                  }
                                                                },
                                                                "children": [
                                                                  {
                                                                    "branch_attrs": {
                                                                      "mutations": {
                                                                        "nuc": [
                                                                          "C14724T",
                                                                          "T20700C"
                                                                        ]
                                                                      }
                                                                    },
                                                                    "name": "Brazil/SP-1402/2021",
                                                                    "node_attrs": {

                                                                      "author": {
                                                                        "author": "Claudio Tavares Sacchi et al",
                                                                        "value": "Claudio Tavares Sacchi et al"
                                                                      },
                                                                      "clade_membership": {
                                                                        "value": "20B"
                                                                      },
                                                                      "country": {
                                                                        "value": "Brazil"
                                                                      },
                                                                      "div": 23,
                                                                      "division": {
                                                                        "value": "S\u00e3o Paulo"
                                                                      },
                                                                      "division_exposure": {
                                                                        "value": "S\u00e3o Paulo"
                                                                      },
                                                                      "gisaid_epi_isl": {
                                                                        "value": "EPI_ISL_984253"
                                                                      },
                                                                      "host": {
                                                                        "value": "Human"
                                                                      },
                                                                      "custom_location": {
                                                                        "confidence": {
                                                                          "Brazil": 1.0
                                                                        },
                                                                        "entropy": -1.000088900581841e-12,
                                                                        "value": "Brazil"
                                                                      },
                                                                      "location": {
                                                                        "value": "Marilia"
                                                                      },
                                                                      "num_date": {
                                                                        "confidence": [
                                                                          2021.009589041096,
                                                                          2021.009589041096
                                                                        ],
                                                                        "value": 2021.009589041096
                                                                      },
                                                                      "originating_lab": {
                                                                        "value": "IAL Regional de Marilia"
                                                                      },
                                                                      "pangolin_lineage": {
                                                                        "value": "P.4.1"
                                                                      },
                                                                      "recency": {
                                                                        "value": "One month ago"
                                                                      },
                                                                      "region": {
                                                                        "value": "South America"
                                                                      },
                                                                      "region_exposure": {
                                                                        "value": "South America"
                                                                      },

                                                                      "subclade_membership": {
                                                                        "value": "20B"
                                                                      },
                                                                      "submitting_lab": {
                                                                        "value": "Instituto Adolfo Lutz, Interdiciplinary Procedures Center, Strategic Laboratory"
                                                                      },
                                                                      "url": "https://www.gisaid.org"
                                                                    }
                                                                  },
                                                                  {
                                                                    "branch_attrs": {
                                                                      "labels": {
                                                                        "aa": "N: T362I"
                                                                      },
                                                                      "mutations": {
                                                                        "N": [
                                                                          "T362I"
                                                                        ],
                                                                        "nuc": [
                                                                          "T21835C",
                                                                          "C29358T"
                                                                        ]
                                                                      }
                                                                    },
                                                                    "children": [
                                                                      {
                                                                        "branch_attrs": {
                                                                          "labels": {
                                                                            "aa": "ORF1a: K1348R; ORF1b: Q1546H"
                                                                          },
                                                                          "mutations": {
                                                                            "ORF1a": [
                                                                              "K1348R"
                                                                            ],
                                                                            "ORF1b": [
                                                                              "Q1546H"
                                                                            ],
                                                                            "nuc": [
                                                                              "A4308G",
                                                                              "C15237T",
                                                                              "G18105T"
                                                                            ]
                                                                          }
                                                                        },
                                                                        "name": "Brazil/SP-882/2020",
                                                                        "node_attrs": {

                                                                          "author": {
                                                                            "author": "Claudio Tavares Sacchi et al",
                                                                            "value": "Claudio Tavares Sacchi et al"
                                                                          },
                                                                          "clade_membership": {
                                                                            "value": "20B"
                                                                          },
                                                                          "country": {
                                                                            "value": "Brazil"
                                                                          },
                                                                          "div": 26,
                                                                          "division": {
                                                                            "value": "S\u00e3o Paulo"
                                                                          },
                                                                          "division_exposure": {
                                                                            "value": "S\u00e3o Paulo"
                                                                          },
                                                                          "gisaid_epi_isl": {
                                                                            "value": "EPI_ISL_755648"
                                                                          },
                                                                          "host": {
                                                                            "value": "Human"
                                                                          },
                                                                          "custom_location": {
                                                                            "confidence": {
                                                                              "Brazil": 1.0
                                                                            },
                                                                            "entropy": -1.000088900581841e-12,
                                                                            "value": "Brazil"
                                                                          },
                                                                          "location": {
                                                                            "value": "Caraguatatuba"
                                                                          },
                                                                          "num_date": {
                                                                            "confidence": [
                                                                              2020.9357923497269,
                                                                              2020.9357923497269
                                                                            ],
                                                                            "value": 2020.9357923497269
                                                                          },
                                                                          "originating_lab": {
                                                                            "value": "Instituto Adolfo Lutz - Regional de Taubate"
                                                                          },
                                                                          "pangolin_lineage": {
                                                                            "value": "P.4.1"
                                                                          },
                                                                          "recency": {
                                                                            "value": "Older"
                                                                          },
                                                                          "region": {
                                                                            "value": "South America"
                                                                          },
                                                                          "region_exposure": {
                                                                            "value": "South America"
                                                                          },

                                                                          "subclade_membership": {
                                                                            "value": "20B"
                                                                          },
                                                                          "submitting_lab": {
                                                                            "value": "Instituto Adolfo Lutz, Interdiciplinary Procedures Center, Strategic Laboratory"
                                                                          },
                                                                          "url": "https://www.gisaid.org"
                                                                        }
                                                                      },
                                                                      {
                                                                        "branch_attrs": {
                                                                          "mutations": {
                                                                            "nuc": [
                                                                              "G10642T"
                                                                            ]
                                                                          }
                                                                        },
                                                                        "children": [
                                                                          {
                                                                            "branch_attrs": {
                                                                              "mutations": {
                                                                                "nuc": [
                                                                                  "C2695T"
                                                                                ]
                                                                              }
                                                                            },
                                                                            "name": "Brazil/SP-870/2020",
                                                                            "node_attrs": {

                                                                              "author": {
                                                                                "author": "Claudio Tavares Sacchi et al",
                                                                                "value": "Claudio Tavares Sacchi et al"
                                                                              },
                                                                              "clade_membership": {
                                                                                "value": "20B"
                                                                              },
                                                                              "country": {
                                                                                "value": "Brazil"
                                                                              },
                                                                              "div": 25,
                                                                              "division": {
                                                                                "value": "S\u00e3o Paulo"
                                                                              },
                                                                              "division_exposure": {
                                                                                "value": "S\u00e3o Paulo"
                                                                              },
                                                                              "gisaid_epi_isl": {
                                                                                "value": "EPI_ISL_776766"
                                                                              },
                                                                              "host": {
                                                                                "value": "Human"
                                                                              },
                                                                              "custom_location": {
                                                                                "confidence": {
                                                                                  "Brazil": 1.0
                                                                                },
                                                                                "entropy": -1.000088900581841e-12,
                                                                                "value": "Brazil"
                                                                              },
                                                                              "location": {
                                                                                "value": "Santo Andre"
                                                                              },
                                                                              "num_date": {
                                                                                "confidence": [
                                                                                  2020.9030054644809,
                                                                                  2020.9030054644809
                                                                                ],
                                                                                "value": 2020.9030054644809
                                                                              },
                                                                              "originating_lab": {
                                                                                "value": "Instituto Adolfo Lutz - Regional de Santo Andre"
                                                                              },
                                                                              "pangolin_lineage": {
                                                                                "value": "P.4.1"
                                                                              },
                                                                              "recency": {
                                                                                "value": "Older"
                                                                              },
                                                                              "region": {
                                                                                "value": "South America"
                                                                              },
                                                                              "region_exposure": {
                                                                                "value": "South America"
                                                                              },

                                                                              "subclade_membership": {
                                                                                "value": "20B"
                                                                              },
                                                                              "submitting_lab": {
                                                                                "value": "Instituto Adolfo Lutz, Interdiciplinary Procedures Center, Strategic Laboratory"
                                                                              },
                                                                              "url": "https://www.gisaid.org"
                                                                            }
                                                                          },
                                                                          {
                                                                            "branch_attrs": {
                                                                              "mutations": {}
                                                                            },
                                                                            "name": "Brazil/SP-HIAE-ID37/2020",
                                                                            "node_attrs": {
                                                                              "author": {
                                                                                "author": "Deyvid Amgarten et al",
                                                                                "value": "Deyvid Amgarten et al"
                                                                              },
                                                                              "clade_membership": {
                                                                                "value": "20B"
                                                                              },
                                                                              "country": {
                                                                                "value": "Brazil"
                                                                              },
                                                                              "div": 24,
                                                                              "division": {
                                                                                "value": "Goi\u00e1s"
                                                                              },
                                                                              "division_exposure": {
                                                                                "value": "Goi\u00e1s"
                                                                              },
                                                                              "gisaid_epi_isl": {
                                                                                "value": "EPI_ISL_861901"
                                                                              },
                                                                              "host": {
                                                                                "value": "Human"
                                                                              },
                                                                              "custom_location": {
                                                                                "confidence": {
                                                                                  "Brazil": 1.0
                                                                                },
                                                                                "entropy": -1.000088900581841e-12,
                                                                                "value": "Brazil"
                                                                              },
                                                                              "num_date": {
                                                                                "confidence": [
                                                                                  2020.5806010928961,
                                                                                  2020.5806010928961
                                                                                ],
                                                                                "value": 2020.5806010928961
                                                                              },
                                                                              "originating_lab": {
                                                                                "value": "LATE - Laborat\u00f3rio de T\u00e9cnicas Especiais - Hospital Israelita Albert Einstein"
                                                                              },
                                                                              "pangolin_lineage": {
                                                                                "value": "P.4.1"
                                                                              },
                                                                              "recency": {
                                                                                "value": "Older"
                                                                              },
                                                                              "region": {
                                                                                "value": "South America"
                                                                              },
                                                                              "region_exposure": {
                                                                                "value": "South America"
                                                                              },

                                                                              "subclade_membership": {
                                                                                "value": "20B"
                                                                              },
                                                                              "submitting_lab": {
                                                                                "value": "LATE - Laborat\u00f3rio de T\u00e9cnicas Especiais - Hospital Israelita Albert Einstein"
                                                                              },
                                                                              "url": "https://www.gisaid.org"
                                                                            }
                                                                          }
                                                                        ],
                                                                        "name": "NODE_0002002",
                                                                        "node_attrs": {
                                                                          "clade_membership": {
                                                                            "value": "20B"
                                                                          },
                                                                          "div": 24,
                                                                          "custom_location": {
                                                                            "confidence": {
                                                                              "Brazil": 0.9989181123863249
                                                                            },
                                                                            "entropy": 0.008894315492806549,
                                                                            "value": "Brazil"
                                                                          },
                                                                          "num_date": {
                                                                            "confidence": [
                                                                              2020.5675508635663,
                                                                              2020.5806010928961
                                                                            ],
                                                                            "value": 2020.5806010928961
                                                                          },
                                                                          "subclade_membership": {
                                                                            "value": "20B"
                                                                          }
                                                                        }
                                                                      }
                                                                    ],
                                                                    "name": "NODE_0002001",
                                                                    "node_attrs": {
                                                                      "clade_membership": {
                                                                        "value": "20B"
                                                                      },
                                                                      "div": 23,
                                                                      "custom_location": {
                                                                        "confidence": {
                                                                          "Brazil": 0.997646388358399,
                                                                          "Rio Grande do Sul": 0.0022258401636492836
                                                                        },
                                                                        "entropy": 0.017139933887973108,
                                                                        "value": "Brazil"
                                                                      },
                                                                      "num_date": {
                                                                        "confidence": [
                                                                          2020.5449650803978,
                                                                          2020.5773814033928
                                                                        ],
                                                                        "value": 2020.5671606516332
                                                                      },
                                                                      "subclade_membership": {
                                                                        "value": "20B"
                                                                      }
                                                                    }
                                                                  }
                                                                ],
                                                                "name": "NODE_0002000",
                                                                "node_attrs": {
                                                                  "clade_membership": {
                                                                    "value": "20B"
                                                                  },
                                                                  "div": 21,
                                                                  "custom_location": {
                                                                    "confidence": {
                                                                      "Brazil": 0.9849502509850319,
                                                                      "Rio Grande do Sul": 0.014904950707843433
                                                                    },
                                                                    "entropy": 0.07896555294451112,
                                                                    "value": "Brazil"
                                                                  },
                                                                  "num_date": {
                                                                    "confidence": [
                                                                      2020.504567076076,
                                                                      2020.5667217435998
                                                                    ],
                                                                    "value": 2020.5396143231555
                                                                  },
                                                                  "subclade_membership": {
                                                                    "value": "20B"
                                                                  }
                                                                }
                                                              },
                                                              {
                                                                "branch_attrs": {
                                                                  "mutations": {}
                                                                },
                                                                "children": [
                                                                  {
                                                                    "branch_attrs": {
                                                                      "labels": {
                                                                        "aa": "ORF1a: R398C, V1143F, K2108N"
                                                                      },
                                                                      "mutations": {
                                                                        "ORF1a": [
                                                                          "R398C",
                                                                          "V1143F",
                                                                          "K2108N"
                                                                        ],
                                                                        "nuc": [
                                                                          "C1457T",
                                                                          "G3692T",
                                                                          "G6589C"
                                                                        ]
                                                                      }
                                                                    },
                                                                    "children": [
                                                                      {
                                                                        "branch_attrs": {
                                                                          "labels": {
                                                                            "aa": "ORF6: D61-, *62-"
                                                                          },
                                                                          "mutations": {
                                                                            "ORF6": [
                                                                              "D61-",
                                                                              "*62-"
                                                                            ],
                                                                            "nuc": [
                                                                              "G27382-",
                                                                              "A27383-",
                                                                              "T27384-",
                                                                              "T27385-",
                                                                              "A27386-",
                                                                              "A27387-",
                                                                              "A27388-",
                                                                              "C27389-"
                                                                            ]
                                                                          }
                                                                        },
                                                                        "name": "Brazil/RS-00658/2020",
                                                                        "node_attrs": {

                                                                          "author": {
                                                                            "author": "Felipe Benites et al",
                                                                            "value": "Felipe Benites et al"
                                                                          },
                                                                          "clade_membership": {
                                                                            "value": "20B"
                                                                          },
                                                                          "country": {
                                                                            "value": "Brazil"
                                                                          },
                                                                          "div": 23,
                                                                          "division": {
                                                                            "value": "Rio Grande do Sul"
                                                                          },
                                                                          "division_exposure": {
                                                                            "value": "Rio Grande do Sul"
                                                                          },
                                                                          "gisaid_epi_isl": {
                                                                            "value": "EPI_ISL_779162"
                                                                          },
                                                                          "host": {
                                                                            "value": "Human"
                                                                          },
                                                                          "custom_location": {
                                                                            "confidence": {
                                                                              "Rio Grande do Sul": 1.0
                                                                            },
                                                                            "entropy": -1.000088900581841e-12,
                                                                            "value": "Rio Grande do Sul"
                                                                          },
                                                                          "location": {
                                                                            "value": "Sao Sebastiao do Cai"
                                                                          },
                                                                          "num_date": {
                                                                            "confidence": [
                                                                              2020.9030054644809,
                                                                              2020.9030054644809
                                                                            ],
                                                                            "value": 2020.9030054644809
                                                                          },
                                                                          "originating_lab": {
                                                                            "value": "Laborat\u00f3rio de Microbiologia Molecular - Universidade FEEVALE"
                                                                          },
                                                                          "pangolin_lineage": {
                                                                            "value": "P.4.1"
                                                                          },
                                                                          "recency": {
                                                                            "value": "Older"
                                                                          },
                                                                          "region": {
                                                                            "value": "South America"
                                                                          },
                                                                          "region_exposure": {
                                                                            "value": "South America"
                                                                          },

                                                                          "subclade_membership": {
                                                                            "value": "20B"
                                                                          },
                                                                          "submitting_lab": {
                                                                            "value": "Bioinformatics Laboratory / LNCC"
                                                                          },
                                                                          "url": "https://www.gisaid.org"
                                                                        }
                                                                      },
                                                                      {
                                                                        "branch_attrs": {
                                                                          "labels": {
                                                                            "aa": "ORF1b: Q2335P"
                                                                          },
                                                                          "mutations": {
                                                                            "ORF1b": [
                                                                              "Q2335P"
                                                                            ],
                                                                            "nuc": [
                                                                              "G12817T",
                                                                              "G20469A",
                                                                              "A20471C"
                                                                            ]
                                                                          }
                                                                        },
                                                                        "name": "Brazil/RS-83041/2020",
                                                                        "node_attrs": {

                                                                          "author": {
                                                                            "author": "Aline Campos et al",
                                                                            "value": "Aline Campos et al"
                                                                          },
                                                                          "clade_membership": {
                                                                            "value": "20B"
                                                                          },
                                                                          "country": {
                                                                            "value": "Brazil"
                                                                          },
                                                                          "div": 26,
                                                                          "division": {
                                                                            "value": "Rio Grande do Sul"
                                                                          },
                                                                          "division_exposure": {
                                                                            "value": "Rio Grande do Sul"
                                                                          },
                                                                          "gisaid_epi_isl": {
                                                                            "value": "EPI_ISL_943609"
                                                                          },
                                                                          "host": {
                                                                            "value": "Human"
                                                                          },
                                                                          "custom_location": {
                                                                            "confidence": {
                                                                              "Rio Grande do Sul": 1.0
                                                                            },
                                                                            "entropy": -1.000088900581841e-12,
                                                                            "value": "Rio Grande do Sul"
                                                                          },
                                                                          "location": {
                                                                            "value": "Lajeado"
                                                                          },
                                                                          "num_date": {
                                                                            "confidence": [
                                                                              2020.886612021858,
                                                                              2020.886612021858
                                                                            ],
                                                                            "value": 2020.886612021858
                                                                          },
                                                                          "originating_lab": {
                                                                            "value": "Central Laboratory of Public Health of Rio Grande do Sul (Lacen-RS)"
                                                                          },
                                                                          "pangolin_lineage": {
                                                                            "value": "P.4.1"
                                                                          },
                                                                          "recency": {
                                                                            "value": "One month ago"
                                                                          },
                                                                          "region": {
                                                                            "value": "South America"
                                                                          },
                                                                          "region_exposure": {
                                                                            "value": "South America"
                                                                          },

                                                                          "subclade_membership": {
                                                                            "value": "20B"
                                                                          },
                                                                          "submitting_lab": {
                                                                            "value": "State Center for Health Surveillance of the Health Department of the State of Rio Grande do Sul (CEVS/SES-RS)"
                                                                          },
                                                                          "url": "https://www.gisaid.org"
                                                                        }
                                                                      }
                                                                    ],
                                                                    "name": "NODE_0002017",
                                                                    "node_attrs": {
                                                                      "clade_membership": {
                                                                        "value": "20B"
                                                                      },
                                                                      "div": 23,
                                                                      "custom_location": {
                                                                        "confidence": {
                                                                          "Brazil": 0.03441246400427598,
                                                                          "Rio Grande do Sul": 0.9655676620949165
                                                                        },
                                                                        "entropy": 0.15000717786721524,
                                                                        "value": "Rio Grande do Sul"
                                                                      },
                                                                      "num_date": {
                                                                        "confidence": [
                                                                          2020.7379508985543,
                                                                          2020.8674816700793
                                                                        ],
                                                                        "value": 2020.8254698196595
                                                                      },
                                                                      "subclade_membership": {
                                                                        "value": "20B"
                                                                      }
                                                                    }
                                                                  },
                                                                  {
                                                                    "branch_attrs": {
                                                                      "mutations": {}
                                                                    },
                                                                    "children": [
                                                                      {
                                                                        "branch_attrs": {
                                                                          "mutations": {
                                                                            "nuc": [
                                                                              "C13944T"
                                                                            ]
                                                                          }
                                                                        },
                                                                        "children": [
                                                                          {
                                                                            "branch_attrs": {
                                                                              "labels": {
                                                                                "aa": "S: P1162S"
                                                                              },
                                                                              "mutations": {
                                                                                "S": [
                                                                                  "P1162S"
                                                                                ],
                                                                                "nuc": [
                                                                                  "C25046T"
                                                                                ]
                                                                              }
                                                                            },
                                                                            "name": "Brazil/SP-875/2020",
                                                                            "node_attrs": {

                                                                              "author": {
                                                                                "author": "Claudio Tavares Sacchi et al",
                                                                                "value": "Claudio Tavares Sacchi et al"
                                                                              },
                                                                              "clade_membership": {
                                                                                "value": "20B"
                                                                              },
                                                                              "country": {
                                                                                "value": "Brazil"
                                                                              },
                                                                              "div": 22,
                                                                              "division": {
                                                                                "value": "S\u00e3o Paulo"
                                                                              },
                                                                              "division_exposure": {
                                                                                "value": "S\u00e3o Paulo"
                                                                              },
                                                                              "gisaid_epi_isl": {
                                                                                "value": "EPI_ISL_755641"
                                                                              },
                                                                              "host": {
                                                                                "value": "Human"
                                                                              },
                                                                              "custom_location": {
                                                                                "confidence": {
                                                                                  "Brazil": 1.0
                                                                                },
                                                                                "entropy": -1.000088900581841e-12,
                                                                                "value": "Brazil"
                                                                              },
                                                                              "location": {
                                                                                "value": "Sao Bernardo do Campo"
                                                                              },
                                                                              "num_date": {
                                                                                "confidence": [
                                                                                  2020.9166666666667,
                                                                                  2020.9166666666667
                                                                                ],
                                                                                "value": 2020.9166666666667
                                                                              },
                                                                              "originating_lab": {
                                                                                "value": "Instituto Adolfo Lutz - Regional de Santo Andre"
                                                                              },
                                                                              "pangolin_lineage": {
                                                                                "value": "P.4.1"
                                                                              },
                                                                              "recency": {
                                                                                "value": "Older"
                                                                              },
                                                                              "region": {
                                                                                "value": "South America"
                                                                              },
                                                                              "region_exposure": {
                                                                                "value": "South America"
                                                                              },

                                                                              "subclade_membership": {
                                                                                "value": "20B"
                                                                              },
                                                                              "submitting_lab": {
                                                                                "value": "Instituto Adolfo Lutz, Interdiciplinary Procedures Center, Strategic Laboratory"
                                                                              },
                                                                              "url": "https://www.gisaid.org"
                                                                            }
                                                                          },
                                                                          {
                                                                            "branch_attrs": {
                                                                              "labels": {
                                                                                "aa": "ORF1a: Q607H, E1209D, I2377V; ORF8: A65V; S: A1078S"
                                                                              },
                                                                              "mutations": {
                                                                                "ORF1a": [
                                                                                  "Q607H",
                                                                                  "E1209D",
                                                                                  "I2377V"
                                                                                ],
                                                                                "ORF8": [
                                                                                  "A65V"
                                                                                ],
                                                                                "S": [
                                                                                  "A1078S"
                                                                                ],
                                                                                "nuc": [
                                                                                  "G2086C",
                                                                                  "G3892T",
                                                                                  "A7394G",
                                                                                  "G24794T",
                                                                                  "C28087T",
                                                                                  "A29622G"
                                                                                ]
                                                                              }
                                                                            },
                                                                            "children": [
                                                                              {
                                                                                "branch_attrs": {
                                                                                  "labels": {
                                                                                    "aa": "ORF1b: S2324I"
                                                                                  },
                                                                                  "mutations": {
                                                                                    "ORF1b": [
                                                                                      "S2324I"
                                                                                    ],
                                                                                    "nuc": [
                                                                                      "G20438T"
                                                                                    ]
                                                                                  }
                                                                                },
                                                                                "name": "Brazil/SP-HIAE-ID08/2020",
                                                                                "node_attrs": {
                                                                                  "author": {
                                                                                    "author": "Deyvid Amgarten et al",
                                                                                    "value": "Deyvid Amgarten et al"
                                                                                  },
                                                                                  "clade_membership": {
                                                                                    "value": "20B"
                                                                                  },
                                                                                  "country": {
                                                                                    "value": "Brazil"
                                                                                  },
                                                                                  "div": 28,
                                                                                  "division": {
                                                                                    "value": "Rio de Janeiro"
                                                                                  },
                                                                                  "division_exposure": {
                                                                                    "value": "Rio de Janeiro"
                                                                                  },
                                                                                  "gisaid_epi_isl": {
                                                                                    "value": "EPI_ISL_861873"
                                                                                  },
                                                                                  "host": {
                                                                                    "value": "Human"
                                                                                  },
                                                                                  "custom_location": {
                                                                                    "confidence": {
                                                                                      "Brazil": 1.0
                                                                                    },
                                                                                    "entropy": -1.000088900581841e-12,
                                                                                    "value": "Brazil"
                                                                                  },
                                                                                  "location": {
                                                                                    "value": "Rio de Janeiro"
                                                                                  },
                                                                                  "num_date": {
                                                                                    "confidence": [
                                                                                      2020.9439890710382,
                                                                                      2020.9439890710382
                                                                                    ],
                                                                                    "value": 2020.9439890710382
                                                                                  },
                                                                                  "originating_lab": {
                                                                                    "value": "LATE - Laborat\u00f3rio de T\u00e9cnicas Especiais - Hospital Israelita Albert Einstein"
                                                                                  },
                                                                                  "pangolin_lineage": {
                                                                                    "value": "P.4.1"
                                                                                  },
                                                                                  "recency": {
                                                                                    "value": "Older"
                                                                                  },
                                                                                  "region": {
                                                                                    "value": "South America"
                                                                                  },
                                                                                  "region_exposure": {
                                                                                    "value": "South America"
                                                                                  },

                                                                                  "subclade_membership": {
                                                                                    "value": "20B"
                                                                                  },
                                                                                  "submitting_lab": {
                                                                                    "value": "LATE - Laborat\u00f3rio de T\u00e9cnicas Especiais - Hospital Israelita Albert Einstein"
                                                                                  },
                                                                                  "url": "https://www.gisaid.org"
                                                                                }
                                                                              },
                                                                              {
                                                                                "branch_attrs": {
                                                                                  "mutations": {}
                                                                                },
                                                                                "name": "Brazil/SP-HIAE-ID21/2020",
                                                                                "node_attrs": {
                                                                                  "author": {
                                                                                    "author": "Deyvid Amgarten et al",
                                                                                    "value": "Deyvid Amgarten et al"
                                                                                  },
                                                                                  "clade_membership": {
                                                                                    "value": "20B"
                                                                                  },
                                                                                  "country": {
                                                                                    "value": "Brazil"
                                                                                  },
                                                                                  "div": 27,
                                                                                  "division": {
                                                                                    "value": "Rio de Janeiro"
                                                                                  },
                                                                                  "division_exposure": {
                                                                                    "value": "Rio de Janeiro"
                                                                                  },
                                                                                  "gisaid_epi_isl": {
                                                                                    "value": "EPI_ISL_861886"
                                                                                  },
                                                                                  "host": {
                                                                                    "value": "Human"
                                                                                  },
                                                                                  "custom_location": {
                                                                                    "confidence": {
                                                                                      "Brazil": 1.0
                                                                                    },
                                                                                    "entropy": -1.000088900581841e-12,
                                                                                    "value": "Brazil"
                                                                                  },
                                                                                  "location": {
                                                                                    "value": "Rio de Janeiro"
                                                                                  },
                                                                                  "num_date": {
                                                                                    "confidence": [
                                                                                      2020.8975409836066,
                                                                                      2020.8975409836066
                                                                                    ],
                                                                                    "value": 2020.8975409836066
                                                                                  },
                                                                                  "originating_lab": {
                                                                                    "value": "LATE - Laborat\u00f3rio de T\u00e9cnicas Especiais - Hospital Israelita Albert Einstein"
                                                                                  },
                                                                                  "pangolin_lineage": {
                                                                                    "value": "P.4.1"
                                                                                  },
                                                                                  "recency": {
                                                                                    "value": "Older"
                                                                                  },
                                                                                  "region": {
                                                                                    "value": "South America"
                                                                                  },
                                                                                  "region_exposure": {
                                                                                    "value": "South America"
                                                                                  },

                                                                                  "subclade_membership": {
                                                                                    "value": "20B"
                                                                                  },
                                                                                  "submitting_lab": {
                                                                                    "value": "LATE - Laborat\u00f3rio de T\u00e9cnicas Especiais - Hospital Israelita Albert Einstein"
                                                                                  },
                                                                                  "url": "https://www.gisaid.org"
                                                                                }
                                                                              }
                                                                            ],
                                                                            "name": "NODE_0002012",
                                                                            "node_attrs": {
                                                                              "clade_membership": {
                                                                                "value": "20B"
                                                                              },
                                                                              "div": 27,
                                                                              "custom_location": {
                                                                                "confidence": {
                                                                                  "Brazil": 0.9945580539588839,
                                                                                  "Rio Grande do Sul": 0.005313260030529399
                                                                                },
                                                                                "entropy": 0.0344589737416825,
                                                                                "value": "Brazil"
                                                                              },
                                                                              "num_date": {
                                                                                "confidence": [
                                                                                  2020.860069745641,
                                                                                  2020.8975409836066
                                                                                ],
                                                                                "value": 2020.8975409836066
                                                                              },
                                                                              "subclade_membership": {
                                                                                "value": "20B"
                                                                              }
                                                                            }
                                                                          }
                                                                        ],
                                                                        "name": "NODE_0002011",
                                                                        "node_attrs": {
                                                                          "clade_membership": {
                                                                            "value": "20B"
                                                                          },
                                                                          "div": 21,
                                                                          "custom_location": {
                                                                            "confidence": {
                                                                              "Brazil": 0.9466910612067684,
                                                                              "Rio Grande do Sul": 0.0531191605292881
                                                                            },
                                                                            "entropy": 0.20948934770103003,
                                                                            "value": "Brazil"
                                                                          },
                                                                          "num_date": {
                                                                            "confidence": [
                                                                              2020.648822630566,
                                                                              2020.8370481084269
                                                                            ],
                                                                            "value": 2020.751534832684
                                                                          },
                                                                          "subclade_membership": {
                                                                            "value": "20B"
                                                                          }
                                                                        }
                                                                      },
                                                                      {
                                                                        "branch_attrs": {
                                                                          "mutations": {}
                                                                        },
                                                                        "children": [
                                                                          {
                                                                            "branch_attrs": {
                                                                              "mutations": {
                                                                                "nuc": [
                                                                                  "C6286T"
                                                                                ]
                                                                              }
                                                                            },
                                                                            "children": [
                                                                              {
                                                                                "branch_attrs": {
                                                                                  "mutations": {
                                                                                    "nuc": [
                                                                                      "C5512T",
                                                                                      "C8074T"
                                                                                    ]
                                                                                  }
                                                                                },
                                                                                "name": "Brazil/27045CVL/2020",
                                                                                "node_attrs": {

                                                                                  "author": {
                                                                                    "author": "Sant'Anna et al.",
                                                                                    "value": "Sant'Anna et al."
                                                                                  },
                                                                                  "clade_membership": {
                                                                                    "value": "20B"
                                                                                  },
                                                                                  "country": {
                                                                                    "value": "Brazil"
                                                                                  },
                                                                                  "div": 23,
                                                                                  "division": {
                                                                                    "value": "Rio Grande do Sul"
                                                                                  },
                                                                                  "division_exposure": {
                                                                                    "value": "Rio Grande do Sul"
                                                                                  },
                                                                                  "host": {
                                                                                    "value": "human"
                                                                                  },
                                                                                  "custom_location": {
                                                                                    "confidence": {
                                                                                      "Rio Grande do Sul": 1.0
                                                                                    },
                                                                                    "entropy": -1.000088900581841e-12,
                                                                                    "value": "Rio Grande do Sul"
                                                                                  },
                                                                                  "location": {
                                                                                    "value": "Araric\u00e1"
                                                                                  },
                                                                                  "num_date": {
                                                                                    "confidence": [
                                                                                      2020.8265027322404,
                                                                                      2020.8265027322404
                                                                                    ],
                                                                                    "value": 2020.8265027322404
                                                                                  },
                                                                                  "originating_lab": {
                                                                                    "value": "SECRETARIA MUNICIPAL DE SAUDE DE ARARICA"
                                                                                  },
                                                                                  "pangolin_lineage": {
                                                                                    "value": "P.4.1"
                                                                                  },
                                                                                  "recency": {
                                                                                    "value": "1-2 days ago"
                                                                                  },
                                                                                  "regiao": {
                                                                                    "value": "novo_hamburgo"
                                                                                  },
                                                                                  "region": {
                                                                                    "value": "South America"
                                                                                  },
                                                                                  "region_exposure": {
                                                                                    "value": "South America"
                                                                                  },

                                                                                  "subclade_membership": {
                                                                                    "value": "20B"
                                                                                  },
                                                                                  "submitting_lab": {
                                                                                    "value": "epiclin"
                                                                                  }
                                                                                }
                                                                              },
                                                                              {
                                                                                "branch_attrs": {
                                                                                  "labels": {
                                                                                    "aa": "N: D399Y; ORF1a: P2195S"
                                                                                  },
                                                                                  "mutations": {
                                                                                    "N": [
                                                                                      "D399Y"
                                                                                    ],
                                                                                    "ORF1a": [
                                                                                      "P2195S"
                                                                                    ],
                                                                                    "nuc": [
                                                                                      "C6848T",
                                                                                      "T22447A",
                                                                                      "G29468T"
                                                                                    ]
                                                                                  }
                                                                                },
                                                                                "name": "Brazil/31430CVL/2020",
                                                                                "node_attrs": {

                                                                                  "author": {
                                                                                    "author": "Sant'Anna et al.",
                                                                                    "value": "Sant'Anna et al."
                                                                                  },
                                                                                  "clade_membership": {
                                                                                    "value": "20B"
                                                                                  },
                                                                                  "country": {
                                                                                    "value": "Brazil"
                                                                                  },
                                                                                  "div": 24,
                                                                                  "division": {
                                                                                    "value": "Rio Grande do Sul"
                                                                                  },
                                                                                  "division_exposure": {
                                                                                    "value": "Rio Grande do Sul"
                                                                                  },
                                                                                  "host": {
                                                                                    "value": "human"
                                                                                  },
                                                                                  "custom_location": {
                                                                                    "confidence": {
                                                                                      "Rio Grande do Sul": 1.0
                                                                                    },
                                                                                    "entropy": -1.000088900581841e-12,
                                                                                    "value": "Rio Grande do Sul"
                                                                                  },
                                                                                  "location": {
                                                                                    "value": "S\u00e3o Leopoldo"
                                                                                  },
                                                                                  "num_date": {
                                                                                    "confidence": [
                                                                                      2020.8784153005465,
                                                                                      2020.8784153005465
                                                                                    ],
                                                                                    "value": 2020.8784153005465
                                                                                  },
                                                                                  "originating_lab": {
                                                                                    "value": "SECRETARIA MUNICIPAL DE SAUDE DE SAO LEOPOLDO"
                                                                                  },
                                                                                  "pangolin_lineage": {
                                                                                    "value": "P.4.1"
                                                                                  },
                                                                                  "recency": {
                                                                                    "value": "1-2 days ago"
                                                                                  },
                                                                                  "regiao": {
                                                                                    "value": "novo_hamburgo"
                                                                                  },
                                                                                  "region": {
                                                                                    "value": "South America"
                                                                                  },
                                                                                  "region_exposure": {
                                                                                    "value": "South America"
                                                                                  },

                                                                                  "subclade_membership": {
                                                                                    "value": "20B"
                                                                                  },
                                                                                  "submitting_lab": {
                                                                                    "value": "epiclin"
                                                                                  }
                                                                                }
                                                                              }
                                                                            ],
                                                                            "name": "NODE_0002008",
                                                                            "node_attrs": {
                                                                              "clade_membership": {
                                                                                "value": "20B"
                                                                              },
                                                                              "div": 21,
                                                                              "custom_location": {
                                                                                "confidence": {
                                                                                  "Brazil": 0.004144306324804897,
                                                                                  "Rio Grande do Sul": 0.9958528170295702
                                                                                },
                                                                                "entropy": 0.02691298721660798,
                                                                                "value": "Rio Grande do Sul"
                                                                              },
                                                                              "num_date": {
                                                                                "confidence": [
                                                                                  2020.6404642050456,
                                                                                  2020.8103564565097
                                                                                ],
                                                                                "value": 2020.7523348688203
                                                                              },
                                                                              "subclade_membership": {
                                                                                "value": "20B"
                                                                              }
                                                                            }
                                                                          },
                                                                          {
                                                                            "branch_attrs": {
                                                                              "mutations": {}
                                                                            },
                                                                            "children": [
                                                                              {
                                                                                "branch_attrs": {
                                                                                  "labels": {
                                                                                    "aa": "ORF1a: R550H"
                                                                                  },
                                                                                  "mutations": {
                                                                                    "ORF1a": [
                                                                                      "R550H"
                                                                                    ],
                                                                                    "nuc": [
                                                                                      "G1914A",
                                                                                      "C15981T"
                                                                                    ]
                                                                                  }
                                                                                },
                                                                                "children": [
                                                                                  {
                                                                                    "branch_attrs": {
                                                                                      "labels": {
                                                                                        "aa": "ORF1b: L629F, A2601S; S: T167S"
                                                                                      },
                                                                                      "mutations": {
                                                                                        "ORF1b": [
                                                                                          "L629F",
                                                                                          "A2601S"
                                                                                        ],
                                                                                        "S": [
                                                                                          "T167S"
                                                                                        ],
                                                                                        "nuc": [
                                                                                          "G370T",
                                                                                          "C15352T",
                                                                                          "G21268T",
                                                                                          "C22062G"
                                                                                        ]
                                                                                      }
                                                                                    },
                                                                                    "name": "Brazil/RS-00657/2020",
                                                                                    "node_attrs": {

                                                                                      "author": {
                                                                                        "author": "Felipe Benites et al",
                                                                                        "value": "Felipe Benites et al"
                                                                                      },
                                                                                      "clade_membership": {
                                                                                        "value": "20B"
                                                                                      },
                                                                                      "country": {
                                                                                        "value": "Brazil"
                                                                                      },
                                                                                      "div": 26,
                                                                                      "division": {
                                                                                        "value": "Rio Grande do Sul"
                                                                                      },
                                                                                      "division_exposure": {
                                                                                        "value": "Rio Grande do Sul"
                                                                                      },
                                                                                      "gisaid_epi_isl": {
                                                                                        "value": "EPI_ISL_770601"
                                                                                      },
                                                                                      "host": {
                                                                                        "value": "Human"
                                                                                      },
                                                                                      "custom_location": {
                                                                                        "confidence": {
                                                                                          "Rio Grande do Sul": 1.0
                                                                                        },
                                                                                        "entropy": -1.000088900581841e-12,
                                                                                        "value": "Rio Grande do Sul"
                                                                                      },
                                                                                      "location": {
                                                                                        "value": "Tupandi"
                                                                                      },
                                                                                      "num_date": {
                                                                                        "confidence": [
                                                                                          2020.9002732240438,
                                                                                          2020.9002732240438
                                                                                        ],
                                                                                        "value": 2020.9002732240438
                                                                                      },
                                                                                      "originating_lab": {
                                                                                        "value": "Laborat\u00f3rio de Microbiologia Molecular - Universidade FEEVALE"
                                                                                      },
                                                                                      "pangolin_lineage": {
                                                                                        "value": "P.4.1"
                                                                                      },
                                                                                      "recency": {
                                                                                        "value": "Older"
                                                                                      },
                                                                                      "region": {
                                                                                        "value": "South America"
                                                                                      },
                                                                                      "region_exposure": {
                                                                                        "value": "South America"
                                                                                      },

                                                                                      "subclade_membership": {
                                                                                        "value": "20B"
                                                                                      },
                                                                                      "submitting_lab": {
                                                                                        "value": "Bioinformatics Laboratory / LNCC"
                                                                                      },
                                                                                      "url": "https://www.gisaid.org"
                                                                                    }
                                                                                  },
                                                                                  {
                                                                                    "branch_attrs": {
                                                                                      "labels": {
                                                                                        "aa": "ORF1a: P943S; ORF1b: S1974N"
                                                                                      },
                                                                                      "mutations": {
                                                                                        "ORF1a": [
                                                                                          "P943S"
                                                                                        ],
                                                                                        "ORF1b": [
                                                                                          "S1974N"
                                                                                        ],
                                                                                        "nuc": [
                                                                                          "C3092T",
                                                                                          "G19388A"
                                                                                        ]
                                                                                      }
                                                                                    },
                                                                                    "children": [
                                                                                      {
                                                                                        "branch_attrs": {
                                                                                          "mutations": {}
                                                                                        },
                                                                                        "name": "Brazil/27081CVL/2020",
                                                                                        "node_attrs": {

                                                                                          "author": {
                                                                                            "author": "Sant'Anna et al.",
                                                                                            "value": "Sant'Anna et al."
                                                                                          },
                                                                                          "clade_membership": {
                                                                                            "value": "20B"
                                                                                          },
                                                                                          "country": {
                                                                                            "value": "Brazil"
                                                                                          },
                                                                                          "div": 24,
                                                                                          "division": {
                                                                                            "value": "Rio Grande do Sul"
                                                                                          },
                                                                                          "division_exposure": {
                                                                                            "value": "Rio Grande do Sul"
                                                                                          },
                                                                                          "host": {
                                                                                            "value": "human"
                                                                                          },
                                                                                          "custom_location": {
                                                                                            "confidence": {
                                                                                              "Rio Grande do Sul": 1.0
                                                                                            },
                                                                                            "entropy": -1.000088900581841e-12,
                                                                                            "value": "Rio Grande do Sul"
                                                                                          },
                                                                                          "location": {
                                                                                            "value": "Tr\u00eas Coroas"
                                                                                          },
                                                                                          "num_date": {
                                                                                            "confidence": [
                                                                                              2020.8265027322404,
                                                                                              2020.8265027322404
                                                                                            ],
                                                                                            "value": 2020.8265027322404
                                                                                          },
                                                                                          "originating_lab": {
                                                                                            "value": "SECRETARIA MUNICIPAL DE SAUDE DE TRES COROAS"
                                                                                          },
                                                                                          "pangolin_lineage": {
                                                                                            "value": "P.4.1"
                                                                                          },
                                                                                          "recency": {
                                                                                            "value": "1-2 days ago"
                                                                                          },
                                                                                          "regiao": {
                                                                                            "value": "taquara"
                                                                                          },
                                                                                          "region": {
                                                                                            "value": "South America"
                                                                                          },
                                                                                          "region_exposure": {
                                                                                            "value": "South America"
                                                                                          },

                                                                                          "subclade_membership": {
                                                                                            "value": "20B"
                                                                                          },
                                                                                          "submitting_lab": {
                                                                                            "value": "epiclin"
                                                                                          }
                                                                                        }
                                                                                      },
                                                                                      {
                                                                                        "branch_attrs": {
                                                                                          "mutations": {
                                                                                            "nuc": [
                                                                                              "T23677C"
                                                                                            ]
                                                                                          }
                                                                                        },
                                                                                        "children": [
                                                                                          {
                                                                                            "branch_attrs": {
                                                                                              "mutations": {}
                                                                                            },
                                                                                            "name": "Brazil/28433CVL/2020",
                                                                                            "node_attrs": {

                                                                                              "author": {
                                                                                                "author": "Sant'Anna et al.",
                                                                                                "value": "Sant'Anna et al."
                                                                                              },
                                                                                              "clade_membership": {
                                                                                                "value": "20B"
                                                                                              },
                                                                                              "country": {
                                                                                                "value": "Brazil"
                                                                                              },
                                                                                              "div": 25,
                                                                                              "division": {
                                                                                                "value": "Rio Grande do Sul"
                                                                                              },
                                                                                              "division_exposure": {
                                                                                                "value": "Rio Grande do Sul"
                                                                                              },
                                                                                              "host": {
                                                                                                "value": "human"
                                                                                              },
                                                                                              "custom_location": {
                                                                                                "confidence": {
                                                                                                  "Rio Grande do Sul": 1.0
                                                                                                },
                                                                                                "entropy": -1.000088900581841e-12,
                                                                                                "value": "Rio Grande do Sul"
                                                                                              },
                                                                                              "location": {
                                                                                                "value": "Tr\u00eas Coroas"
                                                                                              },
                                                                                              "num_date": {
                                                                                                "confidence": [
                                                                                                  2020.8483606557377,
                                                                                                  2020.8483606557377
                                                                                                ],
                                                                                                "value": 2020.8483606557377
                                                                                              },
                                                                                              "originating_lab": {
                                                                                                "value": "SECRETARIA MUNICIPAL DE SAUDE DE TRES COROAS"
                                                                                              },
                                                                                              "pangolin_lineage": {
                                                                                                "value": "P.4.1"
                                                                                              },
                                                                                              "recency": {
                                                                                                "value": "1-2 days ago"
                                                                                              },
                                                                                              "regiao": {
                                                                                                "value": "taquara"
                                                                                              },
                                                                                              "region": {
                                                                                                "value": "South America"
                                                                                              },
                                                                                              "region_exposure": {
                                                                                                "value": "South America"
                                                                                              },

                                                                                              "subclade_membership": {
                                                                                                "value": "20B"
                                                                                              },
                                                                                              "submitting_lab": {
                                                                                                "value": "epiclin"
                                                                                              }
                                                                                            }
                                                                                          },
                                                                                          {
                                                                                            "branch_attrs": {
                                                                                              "mutations": {
                                                                                                "nuc": [
                                                                                                  "C25006T"
                                                                                                ]
                                                                                              }
                                                                                            },
                                                                                            "name": "Brazil/34379CVL/2020",
                                                                                            "node_attrs": {

                                                                                              "author": {
                                                                                                "author": "Sant'Anna et al.",
                                                                                                "value": "Sant'Anna et al."
                                                                                              },
                                                                                              "clade_membership": {
                                                                                                "value": "20B"
                                                                                              },
                                                                                              "country": {
                                                                                                "value": "Brazil"
                                                                                              },
                                                                                              "div": 26,
                                                                                              "division": {
                                                                                                "value": "Rio Grande do Sul"
                                                                                              },
                                                                                              "division_exposure": {
                                                                                                "value": "Rio Grande do Sul"
                                                                                              },
                                                                                              "host": {
                                                                                                "value": "human"
                                                                                              },
                                                                                              "custom_location": {
                                                                                                "confidence": {
                                                                                                  "Rio Grande do Sul": 1.0
                                                                                                },
                                                                                                "entropy": -1.000088900581841e-12,
                                                                                                "value": "Rio Grande do Sul"
                                                                                              },
                                                                                              "location": {
                                                                                                "value": "Tr\u00eas Coroas"
                                                                                              },
                                                                                              "num_date": {
                                                                                                "confidence": [
                                                                                                  2020.9030054644809,
                                                                                                  2020.9030054644809
                                                                                                ],
                                                                                                "value": 2020.9030054644809
                                                                                              },
                                                                                              "originating_lab": {
                                                                                                "value": "SECRETARIA MUNICIPAL DE SAUDE DE TRES COROAS"
                                                                                              },
                                                                                              "pangolin_lineage": {
                                                                                                "value": "P.4.1"
                                                                                              },
                                                                                              "recency": {
                                                                                                "value": "1-2 days ago"
                                                                                              },
                                                                                              "regiao": {
                                                                                                "value": "taquara"
                                                                                              },
                                                                                              "region": {
                                                                                                "value": "South America"
                                                                                              },
                                                                                              "region_exposure": {
                                                                                                "value": "South America"
                                                                                              },

                                                                                              "subclade_membership": {
                                                                                                "value": "20B"
                                                                                              },
                                                                                              "submitting_lab": {
                                                                                                "value": "epiclin"
                                                                                              }
                                                                                            }
                                                                                          }
                                                                                        ],
                                                                                        "name": "NODE_0002025",
                                                                                        "node_attrs": {
                                                                                          "clade_membership": {
                                                                                            "value": "20B"
                                                                                          },
                                                                                          "div": 25,
                                                                                          "custom_location": {
                                                                                            "confidence": {
                                                                                              "Rio Grande do Sul": 0.9992317287422054
                                                                                            },
                                                                                            "entropy": 0.006285337978215143,
                                                                                            "value": "Rio Grande do Sul"
                                                                                          },
                                                                                          "num_date": {
                                                                                            "confidence": [
                                                                                              2020.822888531669,
                                                                                              2020.8483606557377
                                                                                            ],
                                                                                            "value": 2020.8483606557377
                                                                                          },
                                                                                          "subclade_membership": {
                                                                                            "value": "20B"
                                                                                          }
                                                                                        }
                                                                                      }
                                                                                    ],
                                                                                    "name": "NODE_0002024",
                                                                                    "node_attrs": {
                                                                                      "clade_membership": {
                                                                                        "value": "20B"
                                                                                      },
                                                                                      "div": 24,
                                                                                      "custom_location": {
                                                                                        "confidence": {
                                                                                          "Rio Grande do Sul": 0.9992198169405931
                                                                                        },
                                                                                        "entropy": 0.006370720370088702,
                                                                                        "value": "Rio Grande do Sul"
                                                                                      },
                                                                                      "num_date": {
                                                                                        "confidence": [
                                                                                          2020.7895413934489,
                                                                                          2020.8265027322404
                                                                                        ],
                                                                                        "value": 2020.8235604896865
                                                                                      },
                                                                                      "subclade_membership": {
                                                                                        "value": "20B"
                                                                                      }
                                                                                    }
                                                                                  },
                                                                                  {
                                                                                    "branch_attrs": {
                                                                                      "mutations": {}
                                                                                    },
                                                                                    "children": [
                                                                                      {
                                                                                        "branch_attrs": {
                                                                                          "mutations": {
                                                                                            "nuc": [
                                                                                              "C1102T",
                                                                                              "C2062T",
                                                                                              "G29773T"
                                                                                            ]
                                                                                          }
                                                                                        },
                                                                                        "name": "Brazil/34366CVL/2020",
                                                                                        "node_attrs": {

                                                                                          "author": {
                                                                                            "author": "Sant'Anna et al.",
                                                                                            "value": "Sant'Anna et al."
                                                                                          },
                                                                                          "clade_membership": {
                                                                                            "value": "20B"
                                                                                          },
                                                                                          "country": {
                                                                                            "value": "Brazil"
                                                                                          },
                                                                                          "div": 25,
                                                                                          "division": {
                                                                                            "value": "Rio Grande do Sul"
                                                                                          },
                                                                                          "division_exposure": {
                                                                                            "value": "Rio Grande do Sul"
                                                                                          },
                                                                                          "host": {
                                                                                            "value": "human"
                                                                                          },
                                                                                          "custom_location": {
                                                                                            "confidence": {
                                                                                              "Rio Grande do Sul": 1.0
                                                                                            },
                                                                                            "entropy": -1.000088900581841e-12,
                                                                                            "value": "Rio Grande do Sul"
                                                                                          },
                                                                                          "location": {
                                                                                            "value": "Tr\u00eas Coroas"
                                                                                          },
                                                                                          "num_date": {
                                                                                            "confidence": [
                                                                                              2020.9030054644809,
                                                                                              2020.9030054644809
                                                                                            ],
                                                                                            "value": 2020.9030054644809
                                                                                          },
                                                                                          "originating_lab": {
                                                                                            "value": "SECRETARIA MUNICIPAL DE SAUDE DE TRES COROAS"
                                                                                          },
                                                                                          "pangolin_lineage": {
                                                                                            "value": "P.4.1"
                                                                                          },
                                                                                          "recency": {
                                                                                            "value": "1-2 days ago"
                                                                                          },
                                                                                          "regiao": {
                                                                                            "value": "taquara"
                                                                                          },
                                                                                          "region": {
                                                                                            "value": "South America"
                                                                                          },
                                                                                          "region_exposure": {
                                                                                            "value": "South America"
                                                                                          },

                                                                                          "subclade_membership": {
                                                                                            "value": "20B"
                                                                                          },
                                                                                          "submitting_lab": {
                                                                                            "value": "epiclin"
                                                                                          }
                                                                                        }
                                                                                      },
                                                                                      {
                                                                                        "branch_attrs": {
                                                                                          "mutations": {}
                                                                                        },
                                                                                        "children": [
                                                                                          {
                                                                                            "branch_attrs": {
                                                                                              "labels": {
                                                                                                "aa": "ORF1a: H2799Y"
                                                                                              },
                                                                                              "mutations": {
                                                                                                "ORF1a": [
                                                                                                  "H2799Y"
                                                                                                ],
                                                                                                "nuc": [
                                                                                                  "C8660T"
                                                                                                ]
                                                                                              }
                                                                                            },
                                                                                            "name": "Brazil/RS-00652/2020",
                                                                                            "node_attrs": {

                                                                                              "author": {
                                                                                                "author": "Felipe Benites et al",
                                                                                                "value": "Felipe Benites et al"
                                                                                              },
                                                                                              "clade_membership": {
                                                                                                "value": "20B"
                                                                                              },
                                                                                              "country": {
                                                                                                "value": "Brazil"
                                                                                              },
                                                                                              "div": 23,
                                                                                              "division": {
                                                                                                "value": "Rio Grande do Sul"
                                                                                              },
                                                                                              "division_exposure": {
                                                                                                "value": "Rio Grande do Sul"
                                                                                              },
                                                                                              "gisaid_epi_isl": {
                                                                                                "value": "EPI_ISL_770597"
                                                                                              },
                                                                                              "host": {
                                                                                                "value": "Human"
                                                                                              },
                                                                                              "custom_location": {
                                                                                                "confidence": {
                                                                                                  "Rio Grande do Sul": 1.0
                                                                                                },
                                                                                                "entropy": -1.000088900581841e-12,
                                                                                                "value": "Rio Grande do Sul"
                                                                                              },
                                                                                              "location": {
                                                                                                "value": "Novo Hamburgo"
                                                                                              },
                                                                                              "num_date": {
                                                                                                "confidence": [
                                                                                                  2020.9002732240438,
                                                                                                  2020.9002732240438
                                                                                                ],
                                                                                                "value": 2020.9002732240438
                                                                                              },
                                                                                              "originating_lab": {
                                                                                                "value": "Laborat\u00f3rio de Microbiologia Molecular - Universidade FEEVALE"
                                                                                              },
                                                                                              "pangolin_lineage": {
                                                                                                "value": "P.4.1"
                                                                                              },
                                                                                              "recency": {
                                                                                                "value": "Older"
                                                                                              },
                                                                                              "region": {
                                                                                                "value": "South America"
                                                                                              },
                                                                                              "region_exposure": {
                                                                                                "value": "South America"
                                                                                              },

                                                                                              "subclade_membership": {
                                                                                                "value": "20B"
                                                                                              },
                                                                                              "submitting_lab": {
                                                                                                "value": "Bioinformatics Laboratory / LNCC"
                                                                                              },
                                                                                              "url": "https://www.gisaid.org"
                                                                                            }
                                                                                          },
                                                                                          {
                                                                                            "branch_attrs": {
                                                                                              "labels": {
                                                                                                "aa": "ORF1a: S2103F"
                                                                                              },
                                                                                              "mutations": {
                                                                                                "ORF1a": [
                                                                                                  "S2103F"
                                                                                                ],
                                                                                                "nuc": [
                                                                                                  "C6573T"
                                                                                                ]
                                                                                              }
                                                                                            },
                                                                                            "children": [
                                                                                              {
                                                                                                "branch_attrs": {
                                                                                                  "mutations": {
                                                                                                    "nuc": [
                                                                                                      "A11323T"
                                                                                                    ]
                                                                                                  }
                                                                                                },
                                                                                                "name": "Brazil/34490CVL/2020",
                                                                                                "node_attrs": {

                                                                                                  "author": {
                                                                                                    "author": "Sant'Anna et al.",
                                                                                                    "value": "Sant'Anna et al."
                                                                                                  },
                                                                                                  "clade_membership": {
                                                                                                    "value": "20B"
                                                                                                  },
                                                                                                  "country": {
                                                                                                    "value": "Brazil"
                                                                                                  },
                                                                                                  "div": 24,
                                                                                                  "division": {
                                                                                                    "value": "Rio Grande do Sul"
                                                                                                  },
                                                                                                  "division_exposure": {
                                                                                                    "value": "Rio Grande do Sul"
                                                                                                  },
                                                                                                  "host": {
                                                                                                    "value": "human"
                                                                                                  },
                                                                                                  "custom_location": {
                                                                                                    "confidence": {
                                                                                                      "Rio Grande do Sul": 1.0
                                                                                                    },
                                                                                                    "entropy": -1.000088900581841e-12,
                                                                                                    "value": "Rio Grande do Sul"
                                                                                                  },
                                                                                                  "location": {
                                                                                                    "value": "Igrejinha"
                                                                                                  },
                                                                                                  "num_date": {
                                                                                                    "confidence": [
                                                                                                      2020.9112021857923,
                                                                                                      2020.9112021857923
                                                                                                    ],
                                                                                                    "value": 2020.9112021857923
                                                                                                  },
                                                                                                  "originating_lab": {
                                                                                                    "value": "UNIDADE SANITARIA DE IGREJINHA"
                                                                                                  },
                                                                                                  "pangolin_lineage": {
                                                                                                    "value": "P.4.1"
                                                                                                  },
                                                                                                  "recency": {
                                                                                                    "value": "1-2 days ago"
                                                                                                  },
                                                                                                  "regiao": {
                                                                                                    "value": "taquara"
                                                                                                  },
                                                                                                  "region": {
                                                                                                    "value": "South America"
                                                                                                  },
                                                                                                  "region_exposure": {
                                                                                                    "value": "South America"
                                                                                                  },

                                                                                                  "subclade_membership": {
                                                                                                    "value": "20B"
                                                                                                  },
                                                                                                  "submitting_lab": {
                                                                                                    "value": "epiclin"
                                                                                                  }
                                                                                                }
                                                                                              },
                                                                                              {
                                                                                                "branch_attrs": {
                                                                                                  "mutations": {}
                                                                                                },
                                                                                                "children": [
                                                                                                  {
                                                                                                    "branch_attrs": {
                                                                                                      "mutations": {}
                                                                                                    },
                                                                                                    "name": "Brazil/34738CVL/2020",
                                                                                                    "node_attrs": {

                                                                                                      "author": {
                                                                                                        "author": "Sant'Anna et al.",
                                                                                                        "value": "Sant'Anna et al."
                                                                                                      },
                                                                                                      "clade_membership": {
                                                                                                        "value": "20B"
                                                                                                      },
                                                                                                      "country": {
                                                                                                        "value": "Brazil"
                                                                                                      },
                                                                                                      "div": 23,
                                                                                                      "division": {
                                                                                                        "value": "Rio Grande do Sul"
                                                                                                      },
                                                                                                      "division_exposure": {
                                                                                                        "value": "Rio Grande do Sul"
                                                                                                      },
                                                                                                      "host": {
                                                                                                        "value": "human"
                                                                                                      },
                                                                                                      "custom_location": {
                                                                                                        "confidence": {
                                                                                                          "Rio Grande do Sul": 1.0
                                                                                                        },
                                                                                                        "entropy": -1.000088900581841e-12,
                                                                                                        "value": "Rio Grande do Sul"
                                                                                                      },
                                                                                                      "location": {
                                                                                                        "value": "Tr\u00eas Coroas"
                                                                                                      },
                                                                                                      "num_date": {
                                                                                                        "confidence": [
                                                                                                          2020.9112021857923,
                                                                                                          2020.9112021857923
                                                                                                        ],
                                                                                                        "value": 2020.9112021857923
                                                                                                      },
                                                                                                      "originating_lab": {
                                                                                                        "value": "SECRETARIA MUNICIPAL DE SAUDE DE TRES COROAS"
                                                                                                      },
                                                                                                      "pangolin_lineage": {
                                                                                                        "value": "P.4.1"
                                                                                                      },
                                                                                                      "recency": {
                                                                                                        "value": "1-2 days ago"
                                                                                                      },
                                                                                                      "regiao": {
                                                                                                        "value": "taquara"
                                                                                                      },
                                                                                                      "region": {
                                                                                                        "value": "South America"
                                                                                                      },
                                                                                                      "region_exposure": {
                                                                                                        "value": "South America"
                                                                                                      },

                                                                                                      "subclade_membership": {
                                                                                                        "value": "20B"
                                                                                                      },
                                                                                                      "submitting_lab": {
                                                                                                        "value": "epiclin"
                                                                                                      }
                                                                                                    }
                                                                                                  },
                                                                                                  {
                                                                                                    "branch_attrs": {
                                                                                                      "mutations": {}
                                                                                                    },
                                                                                                    "name": "Brazil/RS-00622/2020",
                                                                                                    "node_attrs": {
                                                                                                      "author": {
                                                                                                        "author": "Felipe Benites et al",
                                                                                                        "value": "Felipe Benites et al"
                                                                                                      },
                                                                                                      "clade_membership": {
                                                                                                        "value": "20B"
                                                                                                      },
                                                                                                      "country": {
                                                                                                        "value": "Brazil"
                                                                                                      },
                                                                                                      "div": 23,
                                                                                                      "division": {
                                                                                                        "value": "Rio Grande do Sul"
                                                                                                      },
                                                                                                      "division_exposure": {
                                                                                                        "value": "Rio Grande do Sul"
                                                                                                      },
                                                                                                      "gisaid_epi_isl": {
                                                                                                        "value": "EPI_ISL_770573"
                                                                                                      },
                                                                                                      "host": {
                                                                                                        "value": "Human"
                                                                                                      },
                                                                                                      "custom_location": {
                                                                                                        "confidence": {
                                                                                                          "Rio Grande do Sul": 1.0
                                                                                                        },
                                                                                                        "entropy": -1.000088900581841e-12,
                                                                                                        "value": "Rio Grande do Sul"
                                                                                                      },
                                                                                                      "location": {
                                                                                                        "value": "Taquara"
                                                                                                      },
                                                                                                      "num_date": {
                                                                                                        "confidence": [
                                                                                                          2020.8948087431695,
                                                                                                          2020.8948087431695
                                                                                                        ],
                                                                                                        "value": 2020.8948087431695
                                                                                                      },
                                                                                                      "originating_lab": {
                                                                                                        "value": "Laborat\u00f3rio de Microbiologia Molecular - Universidade FEEVALE"
                                                                                                      },
                                                                                                      "pangolin_lineage": {
                                                                                                        "value": "P.4.1"
                                                                                                      },
                                                                                                      "recency": {
                                                                                                        "value": "Older"
                                                                                                      },
                                                                                                      "region": {
                                                                                                        "value": "South America"
                                                                                                      },
                                                                                                      "region_exposure": {
                                                                                                        "value": "South America"
                                                                                                      },

                                                                                                      "subclade_membership": {
                                                                                                        "value": "20B"
                                                                                                      },
                                                                                                      "submitting_lab": {
                                                                                                        "value": "Bioinformatics Laboratory / LNCC"
                                                                                                      },
                                                                                                      "url": "https://www.gisaid.org"
                                                                                                    }
                                                                                                  }
                                                                                                ],
                                                                                                "name": "NODE_0004066",
                                                                                                "node_attrs": {
                                                                                                  "clade_membership": {
                                                                                                    "value": "20B"
                                                                                                  },
                                                                                                  "div": 23,
                                                                                                  "custom_location": {
                                                                                                    "confidence": {
                                                                                                      "Rio Grande do Sul": 0.9992271131340633
                                                                                                    },
                                                                                                    "entropy": 0.006318446431990322,
                                                                                                    "value": "Rio Grande do Sul"
                                                                                                  },
                                                                                                  "num_date": {
                                                                                                    "confidence": [
                                                                                                      2020.8648475096754,
                                                                                                      2020.8948087431695
                                                                                                    ],
                                                                                                    "value": 2020.8948087431695
                                                                                                  },
                                                                                                  "subclade_membership": {
                                                                                                    "value": "20B"
                                                                                                  }
                                                                                                }
                                                                                              }
                                                                                            ],
                                                                                            "name": "NODE_0002022",
                                                                                            "node_attrs": {
                                                                                              "clade_membership": {
                                                                                                "value": "20B"
                                                                                              },
                                                                                              "div": 23,
                                                                                              "custom_location": {
                                                                                                "confidence": {
                                                                                                  "Rio Grande do Sul": 0.9991613215535358
                                                                                                },
                                                                                                "entropy": 0.00678746572691555,
                                                                                                "value": "Rio Grande do Sul"
                                                                                              },
                                                                                              "num_date": {
                                                                                                "confidence": [
                                                                                                  2020.8351108329252,
                                                                                                  2020.892580379022
                                                                                                ],
                                                                                                "value": 2020.8761128483618
                                                                                              },
                                                                                              "subclade_membership": {
                                                                                                "value": "20B"
                                                                                              }
                                                                                            }
                                                                                          }
                                                                                        ],
                                                                                        "name": "NODE_0004064",
                                                                                        "node_attrs": {
                                                                                          "clade_membership": {
                                                                                            "value": "20B"
                                                                                          },
                                                                                          "div": 22,
                                                                                          "custom_location": {
                                                                                            "confidence": {
                                                                                              "Rio Grande do Sul": 0.9991603017868229
                                                                                            },
                                                                                            "entropy": 0.006794693340092204,
                                                                                            "value": "Rio Grande do Sul"
                                                                                          },
                                                                                          "num_date": {
                                                                                            "confidence": [
                                                                                              2020.764295613066,
                                                                                              2020.8599203333565
                                                                                            ],
                                                                                            "value": 2020.8264634186237
                                                                                          },
                                                                                          "subclade_membership": {
                                                                                            "value": "20B"
                                                                                          }
                                                                                        }
                                                                                      }
                                                                                    ],
                                                                                    "name": "NODE_0004063",
                                                                                    "node_attrs": {
                                                                                      "clade_membership": {
                                                                                        "value": "20B"
                                                                                      },
                                                                                      "div": 22,
                                                                                      "custom_location": {
                                                                                        "confidence": {
                                                                                          "Rio Grande do Sul": 0.9992141016452375
                                                                                        },
                                                                                        "entropy": 0.006411624965826831,
                                                                                        "value": "Rio Grande do Sul"
                                                                                      },
                                                                                      "num_date": {
                                                                                        "confidence": [
                                                                                          2020.7321120629806,
                                                                                          2020.8432055361345
                                                                                        ],
                                                                                        "value": 2020.796001758809
                                                                                      },
                                                                                      "subclade_membership": {
                                                                                        "value": "20B"
                                                                                      }
                                                                                    }
                                                                                  }
                                                                                ],
                                                                                "name": "NODE_0002018",
                                                                                "node_attrs": {
                                                                                  "clade_membership": {
                                                                                    "value": "20B"
                                                                                  },
                                                                                  "div": 22,
                                                                                  "custom_location": {
                                                                                    "confidence": {
                                                                                      "Rio Grande do Sul": 0.9998480438789352
                                                                                    },
                                                                                    "entropy": 0.0014880546060654027,
                                                                                    "value": "Rio Grande do Sul"
                                                                                  },
                                                                                  "num_date": {
                                                                                    "confidence": [
                                                                                      2020.7202859132842,
                                                                                      2020.8142301415703
                                                                                    ],
                                                                                    "value": 2020.7661768196022
                                                                                  },
                                                                                  "subclade_membership": {
                                                                                    "value": "20B"
                                                                                  }
                                                                                }
                                                                              },
                                                                              {
                                                                                "branch_attrs": {
                                                                                  "mutations": {}
                                                                                },
                                                                                "children": [
                                                                                  {
                                                                                    "branch_attrs": {
                                                                                      "mutations": {
                                                                                        "nuc": [
                                                                                          "A29622G"
                                                                                        ]
                                                                                      }
                                                                                    },
                                                                                    "children": [
                                                                                      {
                                                                                        "branch_attrs": {
                                                                                          "labels": {
                                                                                            "aa": "ORF1a: I2377V"
                                                                                          },
                                                                                          "mutations": {
                                                                                            "ORF1a": [
                                                                                              "I2377V"
                                                                                            ],
                                                                                            "nuc": [
                                                                                              "A7394G"
                                                                                            ]
                                                                                          }
                                                                                        },
                                                                                        "name": "Brazil/22325CVL/2020",
                                                                                        "node_attrs": {

                                                                                          "author": {
                                                                                            "author": "Sant'Anna et al.",
                                                                                            "value": "Sant'Anna et al."
                                                                                          },
                                                                                          "clade_membership": {
                                                                                            "value": "20B"
                                                                                          },
                                                                                          "country": {
                                                                                            "value": "Brazil"
                                                                                          },
                                                                                          "div": 22,
                                                                                          "division": {
                                                                                            "value": "Rio Grande do Sul"
                                                                                          },
                                                                                          "division_exposure": {
                                                                                            "value": "Rio Grande do Sul"
                                                                                          },
                                                                                          "host": {
                                                                                            "value": "human"
                                                                                          },
                                                                                          "custom_location": {
                                                                                            "confidence": {
                                                                                              "Rio Grande do Sul": 1.0
                                                                                            },
                                                                                            "entropy": -1.000088900581841e-12,
                                                                                            "value": "Rio Grande do Sul"
                                                                                          },
                                                                                          "location": {
                                                                                            "value": "Taquara"
                                                                                          },
                                                                                          "num_date": {
                                                                                            "confidence": [
                                                                                              2020.766393442623,
                                                                                              2020.766393442623
                                                                                            ],
                                                                                            "value": 2020.766393442623
                                                                                          },
                                                                                          "originating_lab": {
                                                                                            "value": "SECRETARIA MUNICIPAL DE SAUDE DE TAQUARA"
                                                                                          },
                                                                                          "pangolin_lineage": {
                                                                                            "value": "P.4.1"
                                                                                          },
                                                                                          "recency": {
                                                                                            "value": "1-2 days ago"
                                                                                          },
                                                                                          "regiao": {
                                                                                            "value": "taquara"
                                                                                          },
                                                                                          "region": {
                                                                                            "value": "South America"
                                                                                          },
                                                                                          "region_exposure": {
                                                                                            "value": "South America"
                                                                                          },

                                                                                          "subclade_membership": {
                                                                                            "value": "20B"
                                                                                          },
                                                                                          "submitting_lab": {
                                                                                            "value": "epiclin"
                                                                                          }
                                                                                        }
                                                                                      },
                                                                                      {
                                                                                        "branch_attrs": {
                                                                                          "mutations": {}
                                                                                        },
                                                                                        "children": [
                                                                                          {
                                                                                            "branch_attrs": {
                                                                                              "labels": {
                                                                                                "aa": "ORF3a: L85F"
                                                                                              },
                                                                                              "mutations": {
                                                                                                "ORF3a": [
                                                                                                  "L85F"
                                                                                                ],
                                                                                                "nuc": [
                                                                                                  "C19983T",
                                                                                                  "G25647T"
                                                                                                ]
                                                                                              }
                                                                                            },
                                                                                            "name": "Brazil/PB-29645/2020",
                                                                                            "node_attrs": {
                                                                                              "author": {
                                                                                                "author": "Paola Resende et al",
                                                                                                "value": "Paola Resende et al B"
                                                                                              },
                                                                                              "clade_membership": {
                                                                                                "value": "20B"
                                                                                              },
                                                                                              "country": {
                                                                                                "value": "Brazil"
                                                                                              },
                                                                                              "div": 23,
                                                                                              "division": {
                                                                                                "value": "Paraiba"
                                                                                              },
                                                                                              "division_exposure": {
                                                                                                "value": "Paraiba"
                                                                                              },
                                                                                              "gisaid_epi_isl": {
                                                                                                "value": "EPI_ISL_792633"
                                                                                              },
                                                                                              "host": {
                                                                                                "value": "Human"
                                                                                              },
                                                                                              "custom_location": {
                                                                                                "confidence": {
                                                                                                  "Brazil": 1.0
                                                                                                },
                                                                                                "entropy": -1.000088900581841e-12,
                                                                                                "value": "Brazil"
                                                                                              },
                                                                                              "num_date": {
                                                                                                "confidence": [
                                                                                                  2020.8565573770493,
                                                                                                  2020.8565573770493
                                                                                                ],
                                                                                                "value": 2020.8565573770493
                                                                                              },
                                                                                              "originating_lab": {
                                                                                                "value": "LACEN-PB"
                                                                                              },
                                                                                              "pangolin_lineage": {
                                                                                                "value": "P.4.1"
                                                                                              },
                                                                                              "recency": {
                                                                                                "value": "Older"
                                                                                              },
                                                                                              "region": {
                                                                                                "value": "South America"
                                                                                              },
                                                                                              "region_exposure": {
                                                                                                "value": "South America"
                                                                                              },
                                                                                              "subclade_membership": {
                                                                                                "value": "20B"
                                                                                              },
                                                                                              "submitting_lab": {
                                                                                                "value": "Laboratory of Respiratory Viruses and Measles, Oswaldo Cruz Institute, FIOCRUZ"
                                                                                              },
                                                                                              "url": "https://www.gisaid.org"
                                                                                            }
                                                                                          },
                                                                                          {
                                                                                            "branch_attrs": {
                                                                                              "mutations": {
                                                                                                "nuc": [
                                                                                                  "C25803T"
                                                                                                ]
                                                                                              }
                                                                                            },
                                                                                            "name": "Brazil/PB-29642/2020",
                                                                                            "node_attrs": {
                                                                                              "author": {
                                                                                                "author": "Paola Resende et al",
                                                                                                "value": "Paola Resende et al B"
                                                                                              },
                                                                                              "clade_membership": {
                                                                                                "value": "20B"
                                                                                              },
                                                                                              "country": {
                                                                                                "value": "Brazil"
                                                                                              },
                                                                                              "div": 22,
                                                                                              "division": {
                                                                                                "value": "Paraiba"
                                                                                              },
                                                                                              "division_exposure": {
                                                                                                "value": "Paraiba"
                                                                                              },
                                                                                              "gisaid_epi_isl": {
                                                                                                "value": "EPI_ISL_792631"
                                                                                              },
                                                                                              "host": {
                                                                                                "value": "Human"
                                                                                              },
                                                                                              "custom_location": {
                                                                                                "confidence": {
                                                                                                  "Brazil": 1.0
                                                                                                },
                                                                                                "entropy": -1.000088900581841e-12,
                                                                                                "value": "Brazil"
                                                                                              },
                                                                                              "num_date": {
                                                                                                "confidence": [
                                                                                                  2020.8565573770493,
                                                                                                  2020.8565573770493
                                                                                                ],
                                                                                                "value": 2020.8565573770493
                                                                                              },
                                                                                              "originating_lab": {
                                                                                                "value": "LACEN-PB"
                                                                                              },
                                                                                              "pangolin_lineage": {
                                                                                                "value": "P.4.1"
                                                                                              },
                                                                                              "recency": {
                                                                                                "value": "Older"
                                                                                              },
                                                                                              "region": {
                                                                                                "value": "South America"
                                                                                              },
                                                                                              "region_exposure": {
                                                                                                "value": "South America"
                                                                                              },
                                                                                              "subclade_membership": {
                                                                                                "value": "20B"
                                                                                              },
                                                                                              "submitting_lab": {
                                                                                                "value": "Laboratory of Respiratory Viruses and Measles, Oswaldo Cruz Institute, FIOCRUZ"
                                                                                              },
                                                                                              "url": "https://www.gisaid.org"
                                                                                            }
                                                                                          }
                                                                                        ],
                                                                                        "name": "NODE_0004069",
                                                                                        "node_attrs": {
                                                                                          "clade_membership": {
                                                                                            "value": "20B"
                                                                                          },
                                                                                          "div": 21,
                                                                                          "custom_location": {
                                                                                            "confidence": {
                                                                                              "Brazil": 0.9205659235293855,
                                                                                              "Rio Grande do Sul": 0.07921467748878463
                                                                                            },
                                                                                            "entropy": 0.27900064300195676,
                                                                                            "value": "Brazil"
                                                                                          },
                                                                                          "num_date": {
                                                                                            "confidence": [
                                                                                              2020.6890664036014,
                                                                                              2020.8291877254399
                                                                                            ],
                                                                                            "value": 2020.7772634556043
                                                                                          },
                                                                                          "subclade_membership": {
                                                                                            "value": "20B"
                                                                                          }
                                                                                        }
                                                                                      }
                                                                                    ],
                                                                                    "name": "NODE_0002035",
                                                                                    "node_attrs": {
                                                                                      "clade_membership": {
                                                                                        "value": "20B"
                                                                                      },
                                                                                      "div": 21,
                                                                                      "custom_location": {
                                                                                        "confidence": {
                                                                                          "Brazil": 0.08260494378408031,
                                                                                          "Rio Grande do Sul": 0.9173510890964619
                                                                                        },
                                                                                        "entropy": 0.28559358360807846,
                                                                                        "value": "Rio Grande do Sul"
                                                                                      },
                                                                                      "num_date": {
                                                                                        "confidence": [
                                                                                          2020.6980169289884,
                                                                                          2020.766393442623
                                                                                        ],
                                                                                        "value": 2020.7513544209937
                                                                                      },
                                                                                      "subclade_membership": {
                                                                                        "value": "20B"
                                                                                      }
                                                                                    }
                                                                                  },
                                                                                  {
                                                                                    "branch_attrs": {
                                                                                      "mutations": {}
                                                                                    },
                                                                                    "children": [
                                                                                      {
                                                                                        "branch_attrs": {
                                                                                          "labels": {
                                                                                            "aa": "ORF1a: A1997V; S: A845S"
                                                                                          },
                                                                                          "mutations": {
                                                                                            "ORF1a": [
                                                                                              "A1997V"
                                                                                            ],
                                                                                            "S": [
                                                                                              "A845S"
                                                                                            ],
                                                                                            "nuc": [
                                                                                              "C6255T",
                                                                                              "G24095T"
                                                                                            ]
                                                                                          }
                                                                                        },
                                                                                        "name": "Brazil/RS-00603/2020",
                                                                                        "node_attrs": {

                                                                                          "author": {
                                                                                            "author": "Felipe Benites et al",
                                                                                            "value": "Felipe Benites et al"
                                                                                          },
                                                                                          "clade_membership": {
                                                                                            "value": "20B"
                                                                                          },
                                                                                          "country": {
                                                                                            "value": "Brazil"
                                                                                          },
                                                                                          "div": 22,
                                                                                          "division": {
                                                                                            "value": "Rio Grande do Sul"
                                                                                          },
                                                                                          "division_exposure": {
                                                                                            "value": "Rio Grande do Sul"
                                                                                          },
                                                                                          "gisaid_epi_isl": {
                                                                                            "value": "EPI_ISL_770555"
                                                                                          },
                                                                                          "host": {
                                                                                            "value": "Human"
                                                                                          },
                                                                                          "custom_location": {
                                                                                            "confidence": {
                                                                                              "Rio Grande do Sul": 1.0
                                                                                            },
                                                                                            "entropy": -1.000088900581841e-12,
                                                                                            "value": "Rio Grande do Sul"
                                                                                          },
                                                                                          "location": {
                                                                                            "value": "Sapiranga"
                                                                                          },
                                                                                          "num_date": {
                                                                                            "confidence": [
                                                                                              2020.8948087431695,
                                                                                              2020.8948087431695
                                                                                            ],
                                                                                            "value": 2020.8948087431695
                                                                                          },
                                                                                          "originating_lab": {
                                                                                            "value": "Laborat\u00f3rio de Microbiologia Molecular - Universidade FEEVALE"
                                                                                          },
                                                                                          "pangolin_lineage": {
                                                                                            "value": "P.4.1"
                                                                                          },
                                                                                          "recency": {
                                                                                            "value": "Older"
                                                                                          },
                                                                                          "region": {
                                                                                            "value": "South America"
                                                                                          },
                                                                                          "region_exposure": {
                                                                                            "value": "South America"
                                                                                          },

                                                                                          "subclade_membership": {
                                                                                            "value": "20B"
                                                                                          },
                                                                                          "submitting_lab": {
                                                                                            "value": "Bioinformatics Laboratory / LNCC"
                                                                                          },
                                                                                          "url": "https://www.gisaid.org"
                                                                                        }
                                                                                      },
                                                                                      {
                                                                                        "branch_attrs": {
                                                                                          "mutations": {}
                                                                                        },
                                                                                        "children": [
                                                                                          {
                                                                                            "branch_attrs": {
                                                                                              "mutations": {
                                                                                                "nuc": [
                                                                                                  "C8683T"
                                                                                                ]
                                                                                              }
                                                                                            },
                                                                                            "children": [
                                                                                              {
                                                                                                "branch_attrs": {
                                                                                                  "labels": {
                                                                                                    "aa": "ORF1b: E1889K"
                                                                                                  },
                                                                                                  "mutations": {
                                                                                                    "ORF1b": [
                                                                                                      "E1889K"
                                                                                                    ],
                                                                                                    "nuc": [
                                                                                                      "C8299T",
                                                                                                      "G19132A"
                                                                                                    ]
                                                                                                  }
                                                                                                },
                                                                                                "children": [
                                                                                                  {
                                                                                                    "branch_attrs": {
                                                                                                      "mutations": {}
                                                                                                    },
                                                                                                    "name": "Brazil/RS-00666/2020",
                                                                                                    "node_attrs": {

                                                                                                      "author": {
                                                                                                        "author": "Felipe Benites et al",
                                                                                                        "value": "Felipe Benites et al"
                                                                                                      },
                                                                                                      "clade_membership": {
                                                                                                        "value": "20B"
                                                                                                      },
                                                                                                      "country": {
                                                                                                        "value": "Brazil"
                                                                                                      },
                                                                                                      "div": 23,
                                                                                                      "division": {
                                                                                                        "value": "Rio Grande do Sul"
                                                                                                      },
                                                                                                      "division_exposure": {
                                                                                                        "value": "Rio Grande do Sul"
                                                                                                      },
                                                                                                      "gisaid_epi_isl": {
                                                                                                        "value": "EPI_ISL_770608"
                                                                                                      },
                                                                                                      "host": {
                                                                                                        "value": "Human"
                                                                                                      },
                                                                                                      "custom_location": {
                                                                                                        "confidence": {
                                                                                                          "Rio Grande do Sul": 1.0
                                                                                                        },
                                                                                                        "entropy": -1.000088900581841e-12,
                                                                                                        "value": "Rio Grande do Sul"
                                                                                                      },
                                                                                                      "location": {
                                                                                                        "value": "Taquara"
                                                                                                      },
                                                                                                      "num_date": {
                                                                                                        "confidence": [
                                                                                                          2020.9030054644809,
                                                                                                          2020.9030054644809
                                                                                                        ],
                                                                                                        "value": 2020.9030054644809
                                                                                                      },
                                                                                                      "originating_lab": {
                                                                                                        "value": "Laborat\u00f3rio de Microbiologia Molecular - Universidade FEEVALE"
                                                                                                      },
                                                                                                      "pangolin_lineage": {
                                                                                                        "value": "P.4.1"
                                                                                                      },
                                                                                                      "recency": {
                                                                                                        "value": "Older"
                                                                                                      },
                                                                                                      "region": {
                                                                                                        "value": "South America"
                                                                                                      },
                                                                                                      "region_exposure": {
                                                                                                        "value": "South America"
                                                                                                      },

                                                                                                      "subclade_membership": {
                                                                                                        "value": "20B"
                                                                                                      },
                                                                                                      "submitting_lab": {
                                                                                                        "value": "Bioinformatics Laboratory / LNCC"
                                                                                                      },
                                                                                                      "url": "https://www.gisaid.org"
                                                                                                    }
                                                                                                  },
                                                                                                  {
                                                                                                    "branch_attrs": {
                                                                                                      "labels": {
                                                                                                        "aa": "ORF1a: P4261S"
                                                                                                      },
                                                                                                      "mutations": {
                                                                                                        "ORF1a": [
                                                                                                          "P4261S"
                                                                                                        ],
                                                                                                        "nuc": [
                                                                                                          "A2182C",
                                                                                                          "C13046T"
                                                                                                        ]
                                                                                                      }
                                                                                                    },
                                                                                                    "name": "Brazil/RS-00667/2020",
                                                                                                    "node_attrs": {

                                                                                                      "author": {
                                                                                                        "author": "Felipe Benites et al",
                                                                                                        "value": "Felipe Benites et al"
                                                                                                      },
                                                                                                      "clade_membership": {
                                                                                                        "value": "20B"
                                                                                                      },
                                                                                                      "country": {
                                                                                                        "value": "Brazil"
                                                                                                      },
                                                                                                      "div": 25,
                                                                                                      "division": {
                                                                                                        "value": "Rio Grande do Sul"
                                                                                                      },
                                                                                                      "division_exposure": {
                                                                                                        "value": "Rio Grande do Sul"
                                                                                                      },
                                                                                                      "gisaid_epi_isl": {
                                                                                                        "value": "EPI_ISL_770609"
                                                                                                      },
                                                                                                      "host": {
                                                                                                        "value": "Human"
                                                                                                      },
                                                                                                      "custom_location": {
                                                                                                        "confidence": {
                                                                                                          "Rio Grande do Sul": 1.0
                                                                                                        },
                                                                                                        "entropy": -1.000088900581841e-12,
                                                                                                        "value": "Rio Grande do Sul"
                                                                                                      },
                                                                                                      "location": {
                                                                                                        "value": "Taquara"
                                                                                                      },
                                                                                                      "num_date": {
                                                                                                        "confidence": [
                                                                                                          2020.9030054644809,
                                                                                                          2020.9030054644809
                                                                                                        ],
                                                                                                        "value": 2020.9030054644809
                                                                                                      },
                                                                                                      "originating_lab": {
                                                                                                        "value": "Laborat\u00f3rio de Microbiologia Molecular - Universidade FEEVALE"
                                                                                                      },
                                                                                                      "pangolin_lineage": {
                                                                                                        "value": "P.4.1"
                                                                                                      },
                                                                                                      "recency": {
                                                                                                        "value": "Older"
                                                                                                      },
                                                                                                      "region": {
                                                                                                        "value": "South America"
                                                                                                      },
                                                                                                      "region_exposure": {
                                                                                                        "value": "South America"
                                                                                                      },

                                                                                                      "subclade_membership": {
                                                                                                        "value": "20B"
                                                                                                      },
                                                                                                      "submitting_lab": {
                                                                                                        "value": "Bioinformatics Laboratory / LNCC"
                                                                                                      },
                                                                                                      "url": "https://www.gisaid.org"
                                                                                                    }
                                                                                                  }
                                                                                                ],
                                                                                                "name": "NODE_0002029",
                                                                                                "node_attrs": {
                                                                                                  "clade_membership": {
                                                                                                    "value": "20B"
                                                                                                  },
                                                                                                  "div": 23,
                                                                                                  "custom_location": {
                                                                                                    "confidence": {
                                                                                                      "Rio Grande do Sul": 0.999219733071504
                                                                                                    },
                                                                                                    "entropy": 0.006371327224243946,
                                                                                                    "value": "Rio Grande do Sul"
                                                                                                  },
                                                                                                  "num_date": {
                                                                                                    "confidence": [
                                                                                                      2020.827028444386,
                                                                                                      2020.8982493386582
                                                                                                    ],
                                                                                                    "value": 2020.8668643001586
                                                                                                  },
                                                                                                  "subclade_membership": {
                                                                                                    "value": "20B"
                                                                                                  }
                                                                                                }
                                                                                              },
                                                                                              {
                                                                                                "branch_attrs": {
                                                                                                  "mutations": {}
                                                                                                },
                                                                                                "children": [
                                                                                                  {
                                                                                                    "branch_attrs": {
                                                                                                      "mutations": {
                                                                                                        "nuc": [
                                                                                                          "G17280T",
                                                                                                          "C22000T"
                                                                                                        ]
                                                                                                      }
                                                                                                    },
                                                                                                    "name": "Brazil/RS-00669/2020",
                                                                                                    "node_attrs": {

                                                                                                      "author": {
                                                                                                        "author": "Felipe Benites et al",
                                                                                                        "value": "Felipe Benites et al"
                                                                                                      },
                                                                                                      "clade_membership": {
                                                                                                        "value": "20B"
                                                                                                      },
                                                                                                      "country": {
                                                                                                        "value": "Brazil"
                                                                                                      },
                                                                                                      "div": 23,
                                                                                                      "division": {
                                                                                                        "value": "Rio Grande do Sul"
                                                                                                      },
                                                                                                      "division_exposure": {
                                                                                                        "value": "Rio Grande do Sul"
                                                                                                      },
                                                                                                      "gisaid_epi_isl": {
                                                                                                        "value": "EPI_ISL_770611"
                                                                                                      },
                                                                                                      "host": {
                                                                                                        "value": "Human"
                                                                                                      },
                                                                                                      "custom_location": {
                                                                                                        "confidence": {
                                                                                                          "Rio Grande do Sul": 1.0
                                                                                                        },
                                                                                                        "entropy": -1.000088900581841e-12,
                                                                                                        "value": "Rio Grande do Sul"
                                                                                                      },
                                                                                                      "location": {
                                                                                                        "value": "Taquara"
                                                                                                      },
                                                                                                      "num_date": {
                                                                                                        "confidence": [
                                                                                                          2020.9030054644809,
                                                                                                          2020.9030054644809
                                                                                                        ],
                                                                                                        "value": 2020.9030054644809
                                                                                                      },
                                                                                                      "originating_lab": {
                                                                                                        "value": "Laborat\u00f3rio de Microbiologia Molecular - Universidade FEEVALE"
                                                                                                      },
                                                                                                      "pangolin_lineage": {
                                                                                                        "value": "P.4.1"
                                                                                                      },
                                                                                                      "recency": {
                                                                                                        "value": "Older"
                                                                                                      },
                                                                                                      "region": {
                                                                                                        "value": "South America"
                                                                                                      },
                                                                                                      "region_exposure": {
                                                                                                        "value": "South America"
                                                                                                      },

                                                                                                      "subclade_membership": {
                                                                                                        "value": "20B"
                                                                                                      },
                                                                                                      "submitting_lab": {
                                                                                                        "value": "Bioinformatics Laboratory / LNCC"
                                                                                                      },
                                                                                                      "url": "https://www.gisaid.org"
                                                                                                    }
                                                                                                  },
                                                                                                  {
                                                                                                    "branch_attrs": {
                                                                                                      "mutations": {}
                                                                                                    },
                                                                                                    "children": [
                                                                                                      {
                                                                                                        "branch_attrs": {
                                                                                                          "labels": {
                                                                                                            "aa": "ORF1a: P748L; S: A570S"
                                                                                                          },
                                                                                                          "mutations": {
                                                                                                            "ORF1a": [
                                                                                                              "P748L"
                                                                                                            ],
                                                                                                            "S": [
                                                                                                              "A570S"
                                                                                                            ],
                                                                                                            "nuc": [
                                                                                                              "C2508T",
                                                                                                              "G23270T"
                                                                                                            ]
                                                                                                          }
                                                                                                        },
                                                                                                        "name": "Brazil/RS-8711/2021",
                                                                                                        "node_attrs": {

                                                                                                          "author": {
                                                                                                            "author": "Aline Campos et al",
                                                                                                            "value": "Aline Campos et al"
                                                                                                          },
                                                                                                          "clade_membership": {
                                                                                                            "value": "20B"
                                                                                                          },
                                                                                                          "country": {
                                                                                                            "value": "Brazil"
                                                                                                          },
                                                                                                          "div": 23,
                                                                                                          "division": {
                                                                                                            "value": "Rio Grande do Sul"
                                                                                                          },
                                                                                                          "division_exposure": {
                                                                                                            "value": "Rio Grande do Sul"
                                                                                                          },
                                                                                                          "gisaid_epi_isl": {
                                                                                                            "value": "EPI_ISL_983868"
                                                                                                          },
                                                                                                          "host": {
                                                                                                            "value": "Human"
                                                                                                          },
                                                                                                          "custom_location": {
                                                                                                            "confidence": {
                                                                                                              "Rio Grande do Sul": 1.0
                                                                                                            },
                                                                                                            "entropy": -1.000088900581841e-12,
                                                                                                            "value": "Rio Grande do Sul"
                                                                                                          },
                                                                                                          "location": {
                                                                                                            "value": "Santa Rosa BR"
                                                                                                          },
                                                                                                          "num_date": {
                                                                                                            "confidence": [
                                                                                                              2021.0890410958905,
                                                                                                              2021.0890410958905
                                                                                                            ],
                                                                                                            "value": 2021.0890410958905
                                                                                                          },
                                                                                                          "originating_lab": {
                                                                                                            "value": "Central Laboratory of Public Health of Rio Grande do Sul (Lacen-RS)"
                                                                                                          },
                                                                                                          "pangolin_lineage": {
                                                                                                            "value": "P.4.1"
                                                                                                          },
                                                                                                          "recency": {
                                                                                                            "value": "One month ago"
                                                                                                          },
                                                                                                          "region": {
                                                                                                            "value": "South America"
                                                                                                          },
                                                                                                          "region_exposure": {
                                                                                                            "value": "South America"
                                                                                                          },

                                                                                                          "subclade_membership": {
                                                                                                            "value": "20B"
                                                                                                          },
                                                                                                          "submitting_lab": {
                                                                                                            "value": "State Center for Health Surveillance of the Health Department of the State of Rio Grande do Sul (CEVS/SES-RS)"
                                                                                                          },
                                                                                                          "url": "https://www.gisaid.org"
                                                                                                        }
                                                                                                      },
                                                                                                      {
                                                                                                        "branch_attrs": {
                                                                                                          "labels": {
                                                                                                            "aa": "ORF1b: A1798S"
                                                                                                          },
                                                                                                          "mutations": {
                                                                                                            "ORF1b": [
                                                                                                              "A1798S"
                                                                                                            ],
                                                                                                            "nuc": [
                                                                                                              "G18859T",
                                                                                                              "C27998T"
                                                                                                            ]
                                                                                                          }
                                                                                                        },
                                                                                                        "name": "Brazil/RS-00668/2020",
                                                                                                        "node_attrs": {

                                                                                                          "author": {
                                                                                                            "author": "Felipe Benites et al",
                                                                                                            "value": "Felipe Benites et al"
                                                                                                          },
                                                                                                          "clade_membership": {
                                                                                                            "value": "20B"
                                                                                                          },
                                                                                                          "country": {
                                                                                                            "value": "Brazil"
                                                                                                          },
                                                                                                          "div": 23,
                                                                                                          "division": {
                                                                                                            "value": "Rio Grande do Sul"
                                                                                                          },
                                                                                                          "division_exposure": {
                                                                                                            "value": "Rio Grande do Sul"
                                                                                                          },
                                                                                                          "gisaid_epi_isl": {
                                                                                                            "value": "EPI_ISL_770610"
                                                                                                          },
                                                                                                          "host": {
                                                                                                            "value": "Human"
                                                                                                          },
                                                                                                          "custom_location": {
                                                                                                            "confidence": {
                                                                                                              "Rio Grande do Sul": 1.0
                                                                                                            },
                                                                                                            "entropy": -1.000088900581841e-12,
                                                                                                            "value": "Rio Grande do Sul"
                                                                                                          },
                                                                                                          "location": {
                                                                                                            "value": "Taquara"
                                                                                                          },
                                                                                                          "num_date": {
                                                                                                            "confidence": [
                                                                                                              2020.9030054644809,
                                                                                                              2020.9030054644809
                                                                                                            ],
                                                                                                            "value": 2020.9030054644809
                                                                                                          },
                                                                                                          "originating_lab": {
                                                                                                            "value": "Laborat\u00f3rio de Microbiologia Molecular - Universidade FEEVALE"
                                                                                                          },
                                                                                                          "pangolin_lineage": {
                                                                                                            "value": "P.4.1"
                                                                                                          },
                                                                                                          "recency": {
                                                                                                            "value": "Older"
                                                                                                          },
                                                                                                          "region": {
                                                                                                            "value": "South America"
                                                                                                          },
                                                                                                          "region_exposure": {
                                                                                                            "value": "South America"
                                                                                                          },

                                                                                                          "subclade_membership": {
                                                                                                            "value": "20B"
                                                                                                          },
                                                                                                          "submitting_lab": {
                                                                                                            "value": "Bioinformatics Laboratory / LNCC"
                                                                                                          },
                                                                                                          "url": "https://www.gisaid.org"
                                                                                                        }
                                                                                                      }
                                                                                                    ],
                                                                                                    "name": "NODE_0004075",
                                                                                                    "node_attrs": {
                                                                                                      "clade_membership": {
                                                                                                        "value": "20B"
                                                                                                      },
                                                                                                      "div": 21,
                                                                                                      "custom_location": {
                                                                                                        "confidence": {
                                                                                                          "Rio Grande do Sul": 0.9992264920348992
                                                                                                        },
                                                                                                        "entropy": 0.0063228995340557205,
                                                                                                        "value": "Rio Grande do Sul"
                                                                                                      },
                                                                                                      "num_date": {
                                                                                                        "confidence": [
                                                                                                          2020.8041878989045,
                                                                                                          2020.8854991863293
                                                                                                        ],
                                                                                                        "value": 2020.8558992121273
                                                                                                      },
                                                                                                      "subclade_membership": {
                                                                                                        "value": "20B"
                                                                                                      }
                                                                                                    }
                                                                                                  }
                                                                                                ],
                                                                                                "name": "NODE_0004074",
                                                                                                "node_attrs": {
                                                                                                  "clade_membership": {
                                                                                                    "value": "20B"
                                                                                                  },
                                                                                                  "div": 21,
                                                                                                  "custom_location": {
                                                                                                    "confidence": {
                                                                                                      "Rio Grande do Sul": 0.9991534503517897
                                                                                                    },
                                                                                                    "entropy": 0.0068432213531295066,
                                                                                                    "value": "Rio Grande do Sul"
                                                                                                  },
                                                                                                  "num_date": {
                                                                                                    "confidence": [
                                                                                                      2020.7866171091175,
                                                                                                      2020.8713643480696
                                                                                                    ],
                                                                                                    "value": 2020.8259990749375
                                                                                                  },
                                                                                                  "subclade_membership": {
                                                                                                    "value": "20B"
                                                                                                  }
                                                                                                }
                                                                                              }
                                                                                            ],
                                                                                            "name": "NODE_0002027",
                                                                                            "node_attrs": {
                                                                                              "clade_membership": {
                                                                                                "value": "20B"
                                                                                              },
                                                                                              "div": 21,
                                                                                              "custom_location": {
                                                                                                "confidence": {
                                                                                                  "Rio Grande do Sul": 0.9990677933122125
                                                                                                },
                                                                                                "entropy": 0.007445382916977232,
                                                                                                "value": "Rio Grande do Sul"
                                                                                              },
                                                                                              "num_date": {
                                                                                                "confidence": [
                                                                                                  2020.7532131974797,
                                                                                                  2020.866300191989
                                                                                                ],
                                                                                                "value": 2020.7979272322705
                                                                                              },
                                                                                              "subclade_membership": {
                                                                                                "value": "20B"
                                                                                              }
                                                                                            }
                                                                                          },
                                                                                          {
                                                                                            "branch_attrs": {
                                                                                              "mutations": {}
                                                                                            },
                                                                                            "children": [
                                                                                              {
                                                                                                "branch_attrs": {
                                                                                                  "labels": {
                                                                                                    "aa": "ORF1a: S3344F"
                                                                                                  },
                                                                                                  "mutations": {
                                                                                                    "ORF1a": [
                                                                                                      "S3344F"
                                                                                                    ],
                                                                                                    "nuc": [
                                                                                                      "C1594T",
                                                                                                      "C10296T"
                                                                                                    ]
                                                                                                  }
                                                                                                },
                                                                                                "name": "Brazil/33998CVL/2020",
                                                                                                "node_attrs": {

                                                                                                  "author": {
                                                                                                    "author": "Sant'Anna et al.",
                                                                                                    "value": "Sant'Anna et al."
                                                                                                  },
                                                                                                  "clade_membership": {
                                                                                                    "value": "20B"
                                                                                                  },
                                                                                                  "country": {
                                                                                                    "value": "Brazil"
                                                                                                  },
                                                                                                  "div": 22,
                                                                                                  "division": {
                                                                                                    "value": "Rio Grande do Sul"
                                                                                                  },
                                                                                                  "division_exposure": {
                                                                                                    "value": "Rio Grande do Sul"
                                                                                                  },
                                                                                                  "host": {
                                                                                                    "value": "human"
                                                                                                  },
                                                                                                  "custom_location": {
                                                                                                    "confidence": {
                                                                                                      "Rio Grande do Sul": 1.0
                                                                                                    },
                                                                                                    "entropy": -1.000088900581841e-12,
                                                                                                    "value": "Rio Grande do Sul"
                                                                                                  },
                                                                                                  "location": {
                                                                                                    "value": "S\u00e3o Jer\u00f4nimo"
                                                                                                  },
                                                                                                  "num_date": {
                                                                                                    "confidence": [
                                                                                                      2020.905737704918,
                                                                                                      2020.905737704918
                                                                                                    ],
                                                                                                    "value": 2020.905737704918
                                                                                                  },
                                                                                                  "originating_lab": {
                                                                                                    "value": "Centro de Especialidades Triunfo"
                                                                                                  },
                                                                                                  "pangolin_lineage": {
                                                                                                    "value": "P.4.1"
                                                                                                  },
                                                                                                  "recency": {
                                                                                                    "value": "1-2 days ago"
                                                                                                  },
                                                                                                  "regiao": {
                                                                                                    "value": "porto_alegre"
                                                                                                  },
                                                                                                  "region": {
                                                                                                    "value": "South America"
                                                                                                  },
                                                                                                  "region_exposure": {
                                                                                                    "value": "South America"
                                                                                                  },

                                                                                                  "subclade_membership": {
                                                                                                    "value": "20B"
                                                                                                  },
                                                                                                  "submitting_lab": {
                                                                                                    "value": "epiclin"
                                                                                                  }
                                                                                                }
                                                                                              },
                                                                                              {
                                                                                                "branch_attrs": {
                                                                                                  "mutations": {}
                                                                                                },
                                                                                                "children": [
                                                                                                  {
                                                                                                    "branch_attrs": {
                                                                                                      "labels": {
                                                                                                        "aa": "ORF1a: L3606F"
                                                                                                      },
                                                                                                      "mutations": {
                                                                                                        "ORF1a": [
                                                                                                          "L3606F"
                                                                                                        ],
                                                                                                        "nuc": [
                                                                                                          "G11083T"
                                                                                                        ]
                                                                                                      }
                                                                                                    },
                                                                                                    "name": "Brazil/26873CVL/2020",
                                                                                                    "node_attrs": {

                                                                                                      "author": {
                                                                                                        "author": "Sant'Anna et al.",
                                                                                                        "value": "Sant'Anna et al."
                                                                                                      },
                                                                                                      "clade_membership": {
                                                                                                        "value": "20B"
                                                                                                      },
                                                                                                      "country": {
                                                                                                        "value": "Brazil"
                                                                                                      },
                                                                                                      "div": 21,
                                                                                                      "division": {
                                                                                                        "value": "Rio Grande do Sul"
                                                                                                      },
                                                                                                      "division_exposure": {
                                                                                                        "value": "Rio Grande do Sul"
                                                                                                      },
                                                                                                      "host": {
                                                                                                        "value": "human"
                                                                                                      },
                                                                                                      "custom_location": {
                                                                                                        "confidence": {
                                                                                                          "Rio Grande do Sul": 1.0
                                                                                                        },
                                                                                                        "entropy": -1.000088900581841e-12,
                                                                                                        "value": "Rio Grande do Sul"
                                                                                                      },
                                                                                                      "location": {
                                                                                                        "value": "Sapiranga"
                                                                                                      },
                                                                                                      "num_date": {
                                                                                                        "confidence": [
                                                                                                          2020.8265027322404,
                                                                                                          2020.8265027322404
                                                                                                        ],
                                                                                                        "value": 2020.8265027322404
                                                                                                      },
                                                                                                      "originating_lab": {
                                                                                                        "value": "CENTRO DE REFERENCIA EM SINDROMES GRIPAIS"
                                                                                                      },
                                                                                                      "pangolin_lineage": {
                                                                                                        "value": "P.4.1"
                                                                                                      },
                                                                                                      "recency": {
                                                                                                        "value": "1-2 days ago"
                                                                                                      },
                                                                                                      "regiao": {
                                                                                                        "value": "novo_hamburgo"
                                                                                                      },
                                                                                                      "region": {
                                                                                                        "value": "South America"
                                                                                                      },
                                                                                                      "region_exposure": {
                                                                                                        "value": "South America"
                                                                                                      },

                                                                                                      "subclade_membership": {
                                                                                                        "value": "20B"
                                                                                                      },
                                                                                                      "submitting_lab": {
                                                                                                        "value": "epiclin"
                                                                                                      }
                                                                                                    }
                                                                                                  },
                                                                                                  {
                                                                                                    "branch_attrs": {
                                                                                                      "mutations": {}
                                                                                                    },
                                                                                                    "children": [
                                                                                                      {
                                                                                                        "branch_attrs": {
                                                                                                          "mutations": {
                                                                                                            "nuc": [
                                                                                                              "C25587T"
                                                                                                            ]
                                                                                                          }
                                                                                                        },
                                                                                                        "children": [
                                                                                                          {
                                                                                                            "branch_attrs": {
                                                                                                              "mutations": {
                                                                                                                "nuc": [
                                                                                                                  "C2395T"
                                                                                                                ]
                                                                                                              }
                                                                                                            },
                                                                                                            "name": "Brazil/28044CVL/2020",
                                                                                                            "node_attrs": {

                                                                                                              "author": {
                                                                                                                "author": "Sant'Anna et al.",
                                                                                                                "value": "Sant'Anna et al."
                                                                                                              },
                                                                                                              "clade_membership": {
                                                                                                                "value": "20B"
                                                                                                              },
                                                                                                              "country": {
                                                                                                                "value": "Brazil"
                                                                                                              },
                                                                                                              "div": 22,
                                                                                                              "division": {
                                                                                                                "value": "Rio Grande do Sul"
                                                                                                              },
                                                                                                              "division_exposure": {
                                                                                                                "value": "Rio Grande do Sul"
                                                                                                              },
                                                                                                              "host": {
                                                                                                                "value": "human"
                                                                                                              },
                                                                                                              "custom_location": {
                                                                                                                "confidence": {
                                                                                                                  "Rio Grande do Sul": 1.0
                                                                                                                },
                                                                                                                "entropy": -1.000088900581841e-12,
                                                                                                                "value": "Rio Grande do Sul"
                                                                                                              },
                                                                                                              "location": {
                                                                                                                "value": "Canoas"
                                                                                                              },
                                                                                                              "num_date": {
                                                                                                                "confidence": [
                                                                                                                  2020.8428961748634,
                                                                                                                  2020.8428961748634
                                                                                                                ],
                                                                                                                "value": 2020.8428961748634
                                                                                                              },
                                                                                                              "originating_lab": {
                                                                                                                "value": "DIRETORIA DE VIGILANCIA EM SAUDE"
                                                                                                              },
                                                                                                              "pangolin_lineage": {
                                                                                                                "value": "P.4.1"
                                                                                                              },
                                                                                                              "recency": {
                                                                                                                "value": "1-2 days ago"
                                                                                                              },
                                                                                                              "regiao": {
                                                                                                                "value": "canoas"
                                                                                                              },
                                                                                                              "region": {
                                                                                                                "value": "South America"
                                                                                                              },
                                                                                                              "region_exposure": {
                                                                                                                "value": "South America"
                                                                                                              },

                                                                                                              "subclade_membership": {
                                                                                                                "value": "20B"
                                                                                                              },
                                                                                                              "submitting_lab": {
                                                                                                                "value": "epiclin"
                                                                                                              }
                                                                                                            }
                                                                                                          },
                                                                                                          {
                                                                                                            "branch_attrs": {
                                                                                                              "mutations": {}
                                                                                                            },
                                                                                                            "children": [
                                                                                                              {
                                                                                                                "branch_attrs": {
                                                                                                                  "mutations": {
                                                                                                                    "nuc": [
                                                                                                                      "T14217C"
                                                                                                                    ]
                                                                                                                  }
                                                                                                                },
                                                                                                                "name": "Brazil/34519CVL/2020",
                                                                                                                "node_attrs": {

                                                                                                                  "author": {
                                                                                                                    "author": "Sant'Anna et al.",
                                                                                                                    "value": "Sant'Anna et al."
                                                                                                                  },
                                                                                                                  "clade_membership": {
                                                                                                                    "value": "20B"
                                                                                                                  },
                                                                                                                  "country": {
                                                                                                                    "value": "Brazil"
                                                                                                                  },
                                                                                                                  "div": 22,
                                                                                                                  "division": {
                                                                                                                    "value": "Rio Grande do Sul"
                                                                                                                  },
                                                                                                                  "division_exposure": {
                                                                                                                    "value": "Rio Grande do Sul"
                                                                                                                  },
                                                                                                                  "host": {
                                                                                                                    "value": "human"
                                                                                                                  },
                                                                                                                  "custom_location": {
                                                                                                                    "confidence": {
                                                                                                                      "Rio Grande do Sul": 1.0
                                                                                                                    },
                                                                                                                    "entropy": -1.000088900581841e-12,
                                                                                                                    "value": "Rio Grande do Sul"
                                                                                                                  },
                                                                                                                  "location": {
                                                                                                                    "value": "Sapucaia do Sul"
                                                                                                                  },
                                                                                                                  "num_date": {
                                                                                                                    "confidence": [
                                                                                                                      2020.9112021857923,
                                                                                                                      2020.9112021857923
                                                                                                                    ],
                                                                                                                    "value": 2020.9112021857923
                                                                                                                  },
                                                                                                                  "originating_lab": {
                                                                                                                    "value": "FUNDACAO HOSPITALAR DE SAPUCAIA DO SUL"
                                                                                                                  },
                                                                                                                  "pangolin_lineage": {
                                                                                                                    "value": "P.4.1"
                                                                                                                  },
                                                                                                                  "recency": {
                                                                                                                    "value": "1-2 days ago"
                                                                                                                  },
                                                                                                                  "regiao": {
                                                                                                                    "value": "canoas"
                                                                                                                  },
                                                                                                                  "region": {
                                                                                                                    "value": "South America"
                                                                                                                  },
                                                                                                                  "region_exposure": {
                                                                                                                    "value": "South America"
                                                                                                                  },

                                                                                                                  "subclade_membership": {
                                                                                                                    "value": "20B"
                                                                                                                  },
                                                                                                                  "submitting_lab": {
                                                                                                                    "value": "epiclin"
                                                                                                                  }
                                                                                                                }
                                                                                                              },
                                                                                                              {
                                                                                                                "branch_attrs": {
                                                                                                                  "mutations": {}
                                                                                                                },
                                                                                                                "children": [
                                                                                                                  {
                                                                                                                    "branch_attrs": {
                                                                                                                      "mutations": {}
                                                                                                                    },
                                                                                                                    "name": "Brazil/34562CVL/2020",
                                                                                                                    "node_attrs": {

                                                                                                                      "author": {
                                                                                                                        "author": "Sant'Anna et al.",
                                                                                                                        "value": "Sant'Anna et al."
                                                                                                                      },
                                                                                                                      "clade_membership": {
                                                                                                                        "value": "20B"
                                                                                                                      },
                                                                                                                      "country": {
                                                                                                                        "value": "Brazil"
                                                                                                                      },
                                                                                                                      "div": 21,
                                                                                                                      "division": {
                                                                                                                        "value": "Rio Grande do Sul"
                                                                                                                      },
                                                                                                                      "division_exposure": {
                                                                                                                        "value": "Rio Grande do Sul"
                                                                                                                      },
                                                                                                                      "host": {
                                                                                                                        "value": "human"
                                                                                                                      },
                                                                                                                      "custom_location": {
                                                                                                                        "confidence": {
                                                                                                                          "Rio Grande do Sul": 1.0
                                                                                                                        },
                                                                                                                        "entropy": -1.000088900581841e-12,
                                                                                                                        "value": "Rio Grande do Sul"
                                                                                                                      },
                                                                                                                      "location": {
                                                                                                                        "value": "Esteio"
                                                                                                                      },
                                                                                                                      "num_date": {
                                                                                                                        "confidence": [
                                                                                                                          2020.9139344262296,
                                                                                                                          2020.9139344262296
                                                                                                                        ],
                                                                                                                        "value": 2020.9139344262296
                                                                                                                      },
                                                                                                                      "originating_lab": {
                                                                                                                        "value": "FUNDACAO DE SAUDE PUBLICA SAO CAMILO DE ESTEIO"
                                                                                                                      },
                                                                                                                      "pangolin_lineage": {
                                                                                                                        "value": "P.4.1"
                                                                                                                      },
                                                                                                                      "recency": {
                                                                                                                        "value": "1-2 days ago"
                                                                                                                      },
                                                                                                                      "regiao": {
                                                                                                                        "value": "canoas"
                                                                                                                      },
                                                                                                                      "region": {
                                                                                                                        "value": "South America"
                                                                                                                      },
                                                                                                                      "region_exposure": {
                                                                                                                        "value": "South America"
                                                                                                                      },
                                                                                                                      "subclade_membership": {
                                                                                                                        "value": "20B"
                                                                                                                      },
                                                                                                                      "submitting_lab": {
                                                                                                                        "value": "epiclin"
                                                                                                                      }
                                                                                                                    }
                                                                                                                  },
                                                                                                                  {
                                                                                                                    "branch_attrs": {
                                                                                                                      "mutations": {}
                                                                                                                    },
                                                                                                                    "name": "Brazil/30556CVL/2020",
                                                                                                                    "node_attrs": {

                                                                                                                      "author": {
                                                                                                                        "author": "Sant'Anna et al.",
                                                                                                                        "value": "Sant'Anna et al."
                                                                                                                      },
                                                                                                                      "clade_membership": {
                                                                                                                        "value": "20B"
                                                                                                                      },
                                                                                                                      "country": {
                                                                                                                        "value": "Brazil"
                                                                                                                      },
                                                                                                                      "div": 21,
                                                                                                                      "division": {
                                                                                                                        "value": "Rio Grande do Sul"
                                                                                                                      },
                                                                                                                      "division_exposure": {
                                                                                                                        "value": "Rio Grande do Sul"
                                                                                                                      },
                                                                                                                      "host": {
                                                                                                                        "value": "human"
                                                                                                                      },
                                                                                                                      "custom_location": {
                                                                                                                        "confidence": {
                                                                                                                          "Rio Grande do Sul": 1.0
                                                                                                                        },
                                                                                                                        "entropy": -1.000088900581841e-12,
                                                                                                                        "value": "Rio Grande do Sul"
                                                                                                                      },
                                                                                                                      "location": {
                                                                                                                        "value": "Canoas"
                                                                                                                      },
                                                                                                                      "num_date": {
                                                                                                                        "confidence": [
                                                                                                                          2020.870218579235,
                                                                                                                          2020.870218579235
                                                                                                                        ],
                                                                                                                        "value": 2020.870218579235
                                                                                                                      },
                                                                                                                      "originating_lab": {
                                                                                                                        "value": "DIRETORIA DE VIGILANCIA EM SAUDE"
                                                                                                                      },
                                                                                                                      "pangolin_lineage": {
                                                                                                                        "value": "P.4.1"
                                                                                                                      },
                                                                                                                      "recency": {
                                                                                                                        "value": "1-2 days ago"
                                                                                                                      },
                                                                                                                      "regiao": {
                                                                                                                        "value": "canoas"
                                                                                                                      },
                                                                                                                      "region": {
                                                                                                                        "value": "South America"
                                                                                                                      },
                                                                                                                      "region_exposure": {
                                                                                                                        "value": "South America"
                                                                                                                      },

                                                                                                                      "subclade_membership": {
                                                                                                                        "value": "20B"
                                                                                                                      },
                                                                                                                      "submitting_lab": {
                                                                                                                        "value": "epiclin"
                                                                                                                      }
                                                                                                                    }
                                                                                                                  }
                                                                                                                ],
                                                                                                                "name": "NODE_0004081",
                                                                                                                "node_attrs": {
                                                                                                                  "clade_membership": {
                                                                                                                    "value": "20B"
                                                                                                                  },
                                                                                                                  "div": 21,
                                                                                                                  "custom_location": {
                                                                                                                    "confidence": {
                                                                                                                      "Rio Grande do Sul": 0.9992270295431055
                                                                                                                    },
                                                                                                                    "entropy": 0.006319045784100975,
                                                                                                                    "value": "Rio Grande do Sul"
                                                                                                                  },
                                                                                                                  "num_date": {
                                                                                                                    "confidence": [
                                                                                                                      2020.8404268682025,
                                                                                                                      2020.870218579235
                                                                                                                    ],
                                                                                                                    "value": 2020.870218579235
                                                                                                                  },
                                                                                                                  "subclade_membership": {
                                                                                                                    "value": "20B"
                                                                                                                  }
                                                                                                                }
                                                                                                              }
                                                                                                            ],
                                                                                                            "name": "NODE_0004080",
                                                                                                            "node_attrs": {
                                                                                                              "clade_membership": {
                                                                                                                "value": "20B"
                                                                                                              },
                                                                                                              "div": 21,
                                                                                                              "custom_location": {
                                                                                                                "confidence": {
                                                                                                                  "Rio Grande do Sul": 0.9991602622042478
                                                                                                                },
                                                                                                                "entropy": 0.006794973906083609,
                                                                                                                "value": "Rio Grande do Sul"
                                                                                                              },
                                                                                                              "num_date": {
                                                                                                                "confidence": [
                                                                                                                  2020.7984758978716,
                                                                                                                  2020.8679846906177
                                                                                                                ],
                                                                                                                "value": 2020.838888692291
                                                                                                              },
                                                                                                              "subclade_membership": {
                                                                                                                "value": "20B"
                                                                                                              }
                                                                                                            }
                                                                                                          }
                                                                                                        ],
                                                                                                        "name": "NODE_0002037",
                                                                                                        "node_attrs": {
                                                                                                          "clade_membership": {
                                                                                                            "value": "20B"
                                                                                                          },
                                                                                                          "div": 21,
                                                                                                          "custom_location": {
                                                                                                            "confidence": {
                                                                                                              "Rio Grande do Sul": 0.9991478515689267
                                                                                                            },
                                                                                                            "entropy": 0.00688283560875217,
                                                                                                            "value": "Rio Grande do Sul"
                                                                                                          },
                                                                                                          "num_date": {
                                                                                                            "confidence": [
                                                                                                              2020.8000225542428,
                                                                                                              2020.8428961748634
                                                                                                            ],
                                                                                                            "value": 2020.823486135702
                                                                                                          },
                                                                                                          "subclade_membership": {
                                                                                                            "value": "20B"
                                                                                                          }
                                                                                                        }
                                                                                                      },
                                                                                                      {
                                                                                                        "branch_attrs": {
                                                                                                          "mutations": {}
                                                                                                        },
                                                                                                        "children": [
                                                                                                          {
                                                                                                            "branch_attrs": {
                                                                                                              "mutations": {
                                                                                                                "nuc": [
                                                                                                                  "C13168T"
                                                                                                                ]
                                                                                                              }
                                                                                                            },
                                                                                                            "children": [
                                                                                                              {
                                                                                                                "branch_attrs": {
                                                                                                                  "mutations": {
                                                                                                                    "nuc": [
                                                                                                                      "G28939T"
                                                                                                                    ]
                                                                                                                  }
                                                                                                                },
                                                                                                                "name": "Brazil/34614CVL/2020",
                                                                                                                "node_attrs": {

                                                                                                                  "author": {
                                                                                                                    "author": "Sant'Anna et al.",
                                                                                                                    "value": "Sant'Anna et al."
                                                                                                                  },
                                                                                                                  "clade_membership": {
                                                                                                                    "value": "20B"
                                                                                                                  },
                                                                                                                  "country": {
                                                                                                                    "value": "Brazil"
                                                                                                                  },
                                                                                                                  "div": 22,
                                                                                                                  "division": {
                                                                                                                    "value": "Rio Grande do Sul"
                                                                                                                  },
                                                                                                                  "division_exposure": {
                                                                                                                    "value": "Rio Grande do Sul"
                                                                                                                  },
                                                                                                                  "host": {
                                                                                                                    "value": "human"
                                                                                                                  },
                                                                                                                  "custom_location": {
                                                                                                                    "confidence": {
                                                                                                                      "Rio Grande do Sul": 1.0
                                                                                                                    },
                                                                                                                    "entropy": -1.000088900581841e-12,
                                                                                                                    "value": "Rio Grande do Sul"
                                                                                                                  },
                                                                                                                  "location": {
                                                                                                                    "value": "Sapiranga"
                                                                                                                  },
                                                                                                                  "num_date": {
                                                                                                                    "confidence": [
                                                                                                                      2020.9112021857923,
                                                                                                                      2020.9112021857923
                                                                                                                    ],
                                                                                                                    "value": 2020.9112021857923
                                                                                                                  },
                                                                                                                  "originating_lab": {
                                                                                                                    "value": "CENTRO DE REFERENCIA EM SINDROMES GRIPAIS"
                                                                                                                  },
                                                                                                                  "pangolin_lineage": {
                                                                                                                    "value": "P.4.1"
                                                                                                                  },
                                                                                                                  "recency": {
                                                                                                                    "value": "1-2 days ago"
                                                                                                                  },
                                                                                                                  "regiao": {
                                                                                                                    "value": "novo_hamburgo"
                                                                                                                  },
                                                                                                                  "region": {
                                                                                                                    "value": "South America"
                                                                                                                  },
                                                                                                                  "region_exposure": {
                                                                                                                    "value": "South America"
                                                                                                                  },

                                                                                                                  "subclade_membership": {
                                                                                                                    "value": "20B"
                                                                                                                  },
                                                                                                                  "submitting_lab": {
                                                                                                                    "value": "epiclin"
                                                                                                                  }
                                                                                                                }
                                                                                                              },
                                                                                                              {
                                                                                                                "branch_attrs": {
                                                                                                                  "mutations": {}
                                                                                                                },
                                                                                                                "name": "Brazil/30175CVL/2020",
                                                                                                                "node_attrs": {

                                                                                                                  "author": {
                                                                                                                    "author": "Sant'Anna et al.",
                                                                                                                    "value": "Sant'Anna et al."
                                                                                                                  },
                                                                                                                  "clade_membership": {
                                                                                                                    "value": "20B"
                                                                                                                  },
                                                                                                                  "country": {
                                                                                                                    "value": "Brazil"
                                                                                                                  },
                                                                                                                  "div": 21,
                                                                                                                  "division": {
                                                                                                                    "value": "Rio Grande do Sul"
                                                                                                                  },
                                                                                                                  "division_exposure": {
                                                                                                                    "value": "Rio Grande do Sul"
                                                                                                                  },
                                                                                                                  "host": {
                                                                                                                    "value": "human"
                                                                                                                  },
                                                                                                                  "custom_location": {
                                                                                                                    "confidence": {
                                                                                                                      "Rio Grande do Sul": 1.0
                                                                                                                    },
                                                                                                                    "entropy": -1.000088900581841e-12,
                                                                                                                    "value": "Rio Grande do Sul"
                                                                                                                  },
                                                                                                                  "location": {
                                                                                                                    "value": "S\u00e3o Leopoldo"
                                                                                                                  },
                                                                                                                  "num_date": {
                                                                                                                    "confidence": [
                                                                                                                      2020.8647540983607,
                                                                                                                      2020.8647540983607
                                                                                                                    ],
                                                                                                                    "value": 2020.8647540983607
                                                                                                                  },
                                                                                                                  "originating_lab": {
                                                                                                                    "value": "SECRETARIA MUNICIPAL DE SAUDE DE SAO LEOPOLDO"
                                                                                                                  },
                                                                                                                  "pangolin_lineage": {
                                                                                                                    "value": "P.4.1"
                                                                                                                  },
                                                                                                                  "recency": {
                                                                                                                    "value": "1-2 days ago"
                                                                                                                  },
                                                                                                                  "regiao": {
                                                                                                                    "value": "novo_hamburgo"
                                                                                                                  },
                                                                                                                  "region": {
                                                                                                                    "value": "South America"
                                                                                                                  },
                                                                                                                  "region_exposure": {
                                                                                                                    "value": "South America"
                                                                                                                  },

                                                                                                                  "subclade_membership": {
                                                                                                                    "value": "20B"
                                                                                                                  },
                                                                                                                  "submitting_lab": {
                                                                                                                    "value": "epiclin"
                                                                                                                  }
                                                                                                                }
                                                                                                              }
                                                                                                            ],
                                                                                                            "name": "NODE_0002033",
                                                                                                            "node_attrs": {
                                                                                                              "clade_membership": {
                                                                                                                "value": "20B"
                                                                                                              },
                                                                                                              "div": 21,
                                                                                                              "custom_location": {
                                                                                                                "confidence": {
                                                                                                                  "Rio Grande do Sul": 0.9992202969363919
                                                                                                                },
                                                                                                                "entropy": 0.00636728941849962,
                                                                                                                "value": "Rio Grande do Sul"
                                                                                                              },
                                                                                                              "num_date": {
                                                                                                                "confidence": [
                                                                                                                  2020.8278483092083,
                                                                                                                  2020.8647540983607
                                                                                                                ],
                                                                                                                "value": 2020.8647540983607
                                                                                                              },
                                                                                                              "subclade_membership": {
                                                                                                                "value": "20B"
                                                                                                              }
                                                                                                            }
                                                                                                          },
                                                                                                          {
                                                                                                            "branch_attrs": {
                                                                                                              "mutations": {}
                                                                                                            },
                                                                                                            "children": [
                                                                                                              {
                                                                                                                "branch_attrs": {
                                                                                                                  "labels": {
                                                                                                                    "aa": "ORF1b: Q1878H"
                                                                                                                  },
                                                                                                                  "mutations": {
                                                                                                                    "ORF1b": [
                                                                                                                      "Q1878H"
                                                                                                                    ],
                                                                                                                    "nuc": [
                                                                                                                      "G19101T"
                                                                                                                    ]
                                                                                                                  }
                                                                                                                },
                                                                                                                "name": "Brazil/31481CVL/2020",
                                                                                                                "node_attrs": {

                                                                                                                  "author": {
                                                                                                                    "author": "Sant'Anna et al.",
                                                                                                                    "value": "Sant'Anna et al."
                                                                                                                  },
                                                                                                                  "clade_membership": {
                                                                                                                    "value": "20B"
                                                                                                                  },
                                                                                                                  "country": {
                                                                                                                    "value": "Brazil"
                                                                                                                  },
                                                                                                                  "div": 21,
                                                                                                                  "division": {
                                                                                                                    "value": "Rio Grande do Sul"
                                                                                                                  },
                                                                                                                  "division_exposure": {
                                                                                                                    "value": "Rio Grande do Sul"
                                                                                                                  },
                                                                                                                  "host": {
                                                                                                                    "value": "human"
                                                                                                                  },
                                                                                                                  "custom_location": {
                                                                                                                    "confidence": {
                                                                                                                      "Rio Grande do Sul": 1.0
                                                                                                                    },
                                                                                                                    "entropy": -1.000088900581841e-12,
                                                                                                                    "value": "Rio Grande do Sul"
                                                                                                                  },
                                                                                                                  "location": {
                                                                                                                    "value": "Tr\u00eas Coroas"
                                                                                                                  },
                                                                                                                  "num_date": {
                                                                                                                    "confidence": [
                                                                                                                      2020.8811475409836,
                                                                                                                      2020.8811475409836
                                                                                                                    ],
                                                                                                                    "value": 2020.8811475409836
                                                                                                                  },
                                                                                                                  "originating_lab": {
                                                                                                                    "value": "SECRETARIA MUNICIPAL DE SAUDE DE TRES COROAS"
                                                                                                                  },
                                                                                                                  "pangolin_lineage": {
                                                                                                                    "value": "P.4.1"
                                                                                                                  },
                                                                                                                  "recency": {
                                                                                                                    "value": "1-2 days ago"
                                                                                                                  },
                                                                                                                  "regiao": {
                                                                                                                    "value": "taquara"
                                                                                                                  },
                                                                                                                  "region": {
                                                                                                                    "value": "South America"
                                                                                                                  },
                                                                                                                  "region_exposure": {
                                                                                                                    "value": "South America"
                                                                                                                  },

                                                                                                                  "subclade_membership": {
                                                                                                                    "value": "20B"
                                                                                                                  },
                                                                                                                  "submitting_lab": {
                                                                                                                    "value": "epiclin"
                                                                                                                  }
                                                                                                                }
                                                                                                              },
                                                                                                              {
                                                                                                                "branch_attrs": {
                                                                                                                  "mutations": {}
                                                                                                                },
                                                                                                                "children": [
                                                                                                                  {
                                                                                                                    "branch_attrs": {
                                                                                                                      "labels": {
                                                                                                                        "aa": "ORF1a: V1584M"
                                                                                                                      },
                                                                                                                      "mutations": {
                                                                                                                        "ORF1a": [
                                                                                                                          "V1584M"
                                                                                                                        ],
                                                                                                                        "nuc": [
                                                                                                                          "G5015A"
                                                                                                                        ]
                                                                                                                      }
                                                                                                                    },
                                                                                                                    "name": "Brazil/RS-00656/2020",
                                                                                                                    "node_attrs": {

                                                                                                                      "author": {
                                                                                                                        "author": "Felipe Benites et al",
                                                                                                                        "value": "Felipe Benites et al"
                                                                                                                      },
                                                                                                                      "clade_membership": {
                                                                                                                        "value": "20B"
                                                                                                                      },
                                                                                                                      "country": {
                                                                                                                        "value": "Brazil"
                                                                                                                      },
                                                                                                                      "div": 21,
                                                                                                                      "division": {
                                                                                                                        "value": "Rio Grande do Sul"
                                                                                                                      },
                                                                                                                      "division_exposure": {
                                                                                                                        "value": "Rio Grande do Sul"
                                                                                                                      },
                                                                                                                      "gisaid_epi_isl": {
                                                                                                                        "value": "EPI_ISL_770600"
                                                                                                                      },
                                                                                                                      "host": {
                                                                                                                        "value": "Human"
                                                                                                                      },
                                                                                                                      "custom_location": {
                                                                                                                        "confidence": {
                                                                                                                          "Rio Grande do Sul": 0.9999999999999999
                                                                                                                        },
                                                                                                                        "entropy": -9.99866855976916e-13,
                                                                                                                        "value": "Rio Grande do Sul"
                                                                                                                      },
                                                                                                                      "location": {
                                                                                                                        "value": "Alto Feliz"
                                                                                                                      },
                                                                                                                      "num_date": {
                                                                                                                        "confidence": [
                                                                                                                          2020.9030054644809,
                                                                                                                          2020.9030054644809
                                                                                                                        ],
                                                                                                                        "value": 2020.9030054644809
                                                                                                                      },
                                                                                                                      "originating_lab": {
                                                                                                                        "value": "Laborat\u00f3rio de Microbiologia Molecular - Universidade FEEVALE"
                                                                                                                      },
                                                                                                                      "pangolin_lineage": {
                                                                                                                        "value": "P.4.1"
                                                                                                                      },
                                                                                                                      "recency": {
                                                                                                                        "value": "Older"
                                                                                                                      },
                                                                                                                      "region": {
                                                                                                                        "value": "South America"
                                                                                                                      },
                                                                                                                      "region_exposure": {
                                                                                                                        "value": "South America"
                                                                                                                      },

                                                                                                                      "subclade_membership": {
                                                                                                                        "value": "20B"
                                                                                                                      },
                                                                                                                      "submitting_lab": {
                                                                                                                        "value": "Bioinformatics Laboratory / LNCC"
                                                                                                                      },
                                                                                                                      "url": "https://www.gisaid.org"
                                                                                                                    }
                                                                                                                  },
                                                                                                                  {
                                                                                                                    "branch_attrs": {
                                                                                                                      "mutations": {
                                                                                                                        "nuc": [
                                                                                                                          "T28906C"
                                                                                                                        ]
                                                                                                                      }
                                                                                                                    },
                                                                                                                    "children": [
                                                                                                                      {
                                                                                                                        "branch_attrs": {
                                                                                                                          "mutations": {}
                                                                                                                        },
                                                                                                                        "name": "Brazil/30960CVL/2020",
                                                                                                                        "node_attrs": {

                                                                                                                          "author": {
                                                                                                                            "author": "Sant'Anna et al.",
                                                                                                                            "value": "Sant'Anna et al."
                                                                                                                          },
                                                                                                                          "clade_membership": {
                                                                                                                            "value": "20B"
                                                                                                                          },
                                                                                                                          "country": {
                                                                                                                            "value": "Brazil"
                                                                                                                          },
                                                                                                                          "div": 21,
                                                                                                                          "division": {
                                                                                                                            "value": "Rio Grande do Sul"
                                                                                                                          },
                                                                                                                          "division_exposure": {
                                                                                                                            "value": "Rio Grande do Sul"
                                                                                                                          },
                                                                                                                          "host": {
                                                                                                                            "value": "human"
                                                                                                                          },
                                                                                                                          "custom_location": {
                                                                                                                            "confidence": {
                                                                                                                              "Rio Grande do Sul": 1.0
                                                                                                                            },
                                                                                                                            "entropy": -1.000088900581841e-12,
                                                                                                                            "value": "Rio Grande do Sul"
                                                                                                                          },
                                                                                                                          "location": {
                                                                                                                            "value": "Parob\u00e9"
                                                                                                                          },
                                                                                                                          "num_date": {
                                                                                                                            "confidence": [
                                                                                                                              2020.8756830601094,
                                                                                                                              2020.8756830601094
                                                                                                                            ],
                                                                                                                            "value": 2020.8756830601094
                                                                                                                          },
                                                                                                                          "originating_lab": {
                                                                                                                            "value": "Unidade de Atendimento DST AIDS TB e Han"
                                                                                                                          },
                                                                                                                          "pangolin_lineage": {
                                                                                                                            "value": "P.4.1"
                                                                                                                          },
                                                                                                                          "recency": {
                                                                                                                            "value": "1-2 days ago"
                                                                                                                          },
                                                                                                                          "regiao": {
                                                                                                                            "value": "taquara"
                                                                                                                          },
                                                                                                                          "region": {
                                                                                                                            "value": "South America"
                                                                                                                          },
                                                                                                                          "region_exposure": {
                                                                                                                            "value": "South America"
                                                                                                                          },

                                                                                                                          "subclade_membership": {
                                                                                                                            "value": "20B"
                                                                                                                          },
                                                                                                                          "submitting_lab": {
                                                                                                                            "value": "epiclin"
                                                                                                                          }
                                                                                                                        }
                                                                                                                      },
                                                                                                                      {
                                                                                                                        "branch_attrs": {
                                                                                                                          "mutations": {}
                                                                                                                        },
                                                                                                                        "children": [
                                                                                                                          {
                                                                                                                            "branch_attrs": {
                                                                                                                              "mutations": {}
                                                                                                                            },
                                                                                                                            "name": "Brazil/RS-00674/2020",
                                                                                                                            "node_attrs": {

                                                                                                                              "author": {
                                                                                                                                "author": "Felipe Benites et al",
                                                                                                                                "value": "Felipe Benites et al"
                                                                                                                              },
                                                                                                                              "clade_membership": {
                                                                                                                                "value": "20B"
                                                                                                                              },
                                                                                                                              "country": {
                                                                                                                                "value": "Brazil"
                                                                                                                              },
                                                                                                                              "div": 21,
                                                                                                                              "division": {
                                                                                                                                "value": "Rio Grande do Sul"
                                                                                                                              },
                                                                                                                              "division_exposure": {
                                                                                                                                "value": "Rio Grande do Sul"
                                                                                                                              },
                                                                                                                              "gisaid_epi_isl": {
                                                                                                                                "value": "EPI_ISL_770615"
                                                                                                                              },
                                                                                                                              "host": {
                                                                                                                                "value": "Human"
                                                                                                                              },
                                                                                                                              "custom_location": {
                                                                                                                                "confidence": {
                                                                                                                                  "Rio Grande do Sul": 1.0
                                                                                                                                },
                                                                                                                                "entropy": -1.000088900581841e-12,
                                                                                                                                "value": "Rio Grande do Sul"
                                                                                                                              },
                                                                                                                              "location": {
                                                                                                                                "value": "Morro Reuter"
                                                                                                                              },
                                                                                                                              "num_date": {
                                                                                                                                "confidence": [
                                                                                                                                  2020.905737704918,
                                                                                                                                  2020.905737704918
                                                                                                                                ],
                                                                                                                                "value": 2020.905737704918
                                                                                                                              },
                                                                                                                              "originating_lab": {
                                                                                                                                "value": "Laborat\u00f3rio de Microbiologia Molecular - Universidade FEEVALE"
                                                                                                                              },
                                                                                                                              "pangolin_lineage": {
                                                                                                                                "value": "P.4.1"
                                                                                                                              },
                                                                                                                              "recency": {
                                                                                                                                "value": "Older"
                                                                                                                              },
                                                                                                                              "region": {
                                                                                                                                "value": "South America"
                                                                                                                              },
                                                                                                                              "region_exposure": {
                                                                                                                                "value": "South America"
                                                                                                                              },

                                                                                                                              "subclade_membership": {
                                                                                                                                "value": "20B"
                                                                                                                              },
                                                                                                                              "submitting_lab": {
                                                                                                                                "value": "Bioinformatics Laboratory / LNCC"
                                                                                                                              },
                                                                                                                              "url": "https://www.gisaid.org"
                                                                                                                            }
                                                                                                                          },
                                                                                                                          {
                                                                                                                            "branch_attrs": {
                                                                                                                              "mutations": {}
                                                                                                                            },
                                                                                                                            "name": "Brazil/RS-00654/2020",
                                                                                                                            "node_attrs": {

                                                                                                                              "author": {
                                                                                                                                "author": "Felipe Benites et al",
                                                                                                                                "value": "Felipe Benites et al"
                                                                                                                              },
                                                                                                                              "clade_membership": {
                                                                                                                                "value": "20B"
                                                                                                                              },
                                                                                                                              "country": {
                                                                                                                                "value": "Brazil"
                                                                                                                              },
                                                                                                                              "div": 21,
                                                                                                                              "division": {
                                                                                                                                "value": "Rio Grande do Sul"
                                                                                                                              },
                                                                                                                              "division_exposure": {
                                                                                                                                "value": "Rio Grande do Sul"
                                                                                                                              },
                                                                                                                              "gisaid_epi_isl": {
                                                                                                                                "value": "EPI_ISL_770599"
                                                                                                                              },
                                                                                                                              "host": {
                                                                                                                                "value": "Human"
                                                                                                                              },
                                                                                                                              "custom_location": {
                                                                                                                                "confidence": {
                                                                                                                                  "Rio Grande do Sul": 1.0
                                                                                                                                },
                                                                                                                                "entropy": -1.000088900581841e-12,
                                                                                                                                "value": "Rio Grande do Sul"
                                                                                                                              },
                                                                                                                              "location": {
                                                                                                                                "value": "Morro Reuter"
                                                                                                                              },
                                                                                                                              "num_date": {
                                                                                                                                "confidence": [
                                                                                                                                  2020.9002732240438,
                                                                                                                                  2020.9002732240438
                                                                                                                                ],
                                                                                                                                "value": 2020.9002732240438
                                                                                                                              },
                                                                                                                              "originating_lab": {
                                                                                                                                "value": "Laborat\u00f3rio de Microbiologia Molecular - Universidade FEEVALE"
                                                                                                                              },
                                                                                                                              "pangolin_lineage": {
                                                                                                                                "value": "P.4.1"
                                                                                                                              },
                                                                                                                              "recency": {
                                                                                                                                "value": "Older"
                                                                                                                              },
                                                                                                                              "region": {
                                                                                                                                "value": "South America"
                                                                                                                              },
                                                                                                                              "region_exposure": {
                                                                                                                                "value": "South America"
                                                                                                                              },

                                                                                                                              "subclade_membership": {
                                                                                                                                "value": "20B"
                                                                                                                              },
                                                                                                                              "submitting_lab": {
                                                                                                                                "value": "Bioinformatics Laboratory / LNCC"
                                                                                                                              },
                                                                                                                              "url": "https://www.gisaid.org"
                                                                                                                            }
                                                                                                                          }
                                                                                                                        ],
                                                                                                                        "name": "NODE_0004087",
                                                                                                                        "node_attrs": {
                                                                                                                          "clade_membership": {
                                                                                                                            "value": "20B"
                                                                                                                          },
                                                                                                                          "div": 21,
                                                                                                                          "custom_location": {
                                                                                                                            "confidence": {
                                                                                                                              "Rio Grande do Sul": 0.9992270750835244
                                                                                                                            },
                                                                                                                            "entropy": 0.00631871925773118,
                                                                                                                            "value": "Rio Grande do Sul"
                                                                                                                          },
                                                                                                                          "num_date": {
                                                                                                                            "confidence": [
                                                                                                                              2020.870237737583,
                                                                                                                              2020.9002732240438
                                                                                                                            ],
                                                                                                                            "value": 2020.8989954749336
                                                                                                                          },
                                                                                                                          "subclade_membership": {
                                                                                                                            "value": "20B"
                                                                                                                          }
                                                                                                                        }
                                                                                                                      }
                                                                                                                    ],
                                                                                                                    "name": "NODE_0002013",
                                                                                                                    "node_attrs": {
                                                                                                                      "clade_membership": {
                                                                                                                        "value": "20B"
                                                                                                                      },
                                                                                                                      "div": 21,
                                                                                                                      "custom_location": {
                                                                                                                        "confidence": {
                                                                                                                          "Rio Grande do Sul": 0.9991608393385306
                                                                                                                        },
                                                                                                                        "entropy": 0.00679088361102924,
                                                                                                                        "value": "Rio Grande do Sul"
                                                                                                                      },
                                                                                                                      "num_date": {
                                                                                                                        "confidence": [
                                                                                                                          2020.8499533274537,
                                                                                                                          2020.8756830601094
                                                                                                                        ],
                                                                                                                        "value": 2020.8756830601094
                                                                                                                      },
                                                                                                                      "subclade_membership": {
                                                                                                                        "value": "20B"
                                                                                                                      }
                                                                                                                    }
                                                                                                                  }
                                                                                                                ],
                                                                                                                "name": "NODE_0004085",
                                                                                                                "node_attrs": {
                                                                                                                  "clade_membership": {
                                                                                                                    "value": "20B"
                                                                                                                  },
                                                                                                                  "div": 20,
                                                                                                                  "custom_location": {
                                                                                                                    "confidence": {
                                                                                                                      "Rio Grande do Sul": 0.9991546344524256
                                                                                                                    },
                                                                                                                    "entropy": 0.006834838494742698,
                                                                                                                    "value": "Rio Grande do Sul"
                                                                                                                  },
                                                                                                                  "num_date": {
                                                                                                                    "confidence": [
                                                                                                                      2020.8122793540274,
                                                                                                                      2020.864647952366
                                                                                                                    ],
                                                                                                                    "value": 2020.8391735582043
                                                                                                                  },
                                                                                                                  "subclade_membership": {
                                                                                                                    "value": "20B"
                                                                                                                  }
                                                                                                                }
                                                                                                              }
                                                                                                            ],
                                                                                                            "name": "NODE_0004084",
                                                                                                            "node_attrs": {
                                                                                                              "clade_membership": {
                                                                                                                "value": "20B"
                                                                                                              },
                                                                                                              "div": 20,
                                                                                                              "custom_location": {
                                                                                                                "confidence": {
                                                                                                                  "Rio Grande do Sul": 0.9991479022624469
                                                                                                                },
                                                                                                                "entropy": 0.006882477091921936,
                                                                                                                "value": "Rio Grande do Sul"
                                                                                                              },
                                                                                                              "num_date": {
                                                                                                                "confidence": [
                                                                                                                  2020.7993669495563,
                                                                                                                  2020.8489775385615
                                                                                                                ],
                                                                                                                "value": 2020.8259312179123
                                                                                                              },
                                                                                                              "subclade_membership": {
                                                                                                                "value": "20B"
                                                                                                              }
                                                                                                            }
                                                                                                          }
                                                                                                        ],
                                                                                                        "name": "NODE_0004082",
                                                                                                        "node_attrs": {
                                                                                                          "clade_membership": {
                                                                                                            "value": "20B"
                                                                                                          },
                                                                                                          "div": 20,
                                                                                                          "custom_location": {
                                                                                                            "confidence": {
                                                                                                              "Rio Grande do Sul": 0.9990749391006903
                                                                                                            },
                                                                                                            "entropy": 0.007395462555450299,
                                                                                                            "value": "Rio Grande do Sul"
                                                                                                          },
                                                                                                          "num_date": {
                                                                                                            "confidence": [
                                                                                                              2020.7813416653996,
                                                                                                              2020.8380601789024
                                                                                                            ],
                                                                                                            "value": 2020.811127906424
                                                                                                          },
                                                                                                          "subclade_membership": {
                                                                                                            "value": "20B"
                                                                                                          }
                                                                                                        }
                                                                                                      }
                                                                                                    ],
                                                                                                    "name": "NODE_0004078",
                                                                                                    "node_attrs": {
                                                                                                      "clade_membership": {
                                                                                                        "value": "20B"
                                                                                                      },
                                                                                                      "div": 20,
                                                                                                      "custom_location": {
                                                                                                        "confidence": {
                                                                                                          "Rio Grande do Sul": 0.999068673685884
                                                                                                        },
                                                                                                        "entropy": 0.0074392356880380005,
                                                                                                        "value": "Rio Grande do Sul"
                                                                                                      },
                                                                                                      "num_date": {
                                                                                                        "confidence": [
                                                                                                          2020.756987757128,
                                                                                                          2020.8327991121155
                                                                                                        ],
                                                                                                        "value": 2020.7972738784986
                                                                                                      },
                                                                                                      "subclade_membership": {
                                                                                                        "value": "20B"
                                                                                                      }
                                                                                                    }
                                                                                                  }
                                                                                                ],
                                                                                                "name": "NODE_0004077",
                                                                                                "node_attrs": {
                                                                                                  "clade_membership": {
                                                                                                    "value": "20B"
                                                                                                  },
                                                                                                  "div": 20,
                                                                                                  "custom_location": {
                                                                                                    "confidence": {
                                                                                                      "Rio Grande do Sul": 0.9991460747758504
                                                                                                    },
                                                                                                    "entropy": 0.006895399565156252,
                                                                                                    "value": "Rio Grande do Sul"
                                                                                                  },
                                                                                                  "num_date": {
                                                                                                    "confidence": [
                                                                                                      2020.750782954263,
                                                                                                      2020.8265027322404
                                                                                                    ],
                                                                                                    "value": 2020.7871724106922
                                                                                                  },
                                                                                                  "subclade_membership": {
                                                                                                    "value": "20B"
                                                                                                  }
                                                                                                }
                                                                                              }
                                                                                            ],
                                                                                            "name": "NODE_0004076",
                                                                                            "node_attrs": {
                                                                                              "clade_membership": {
                                                                                                "value": "20B"
                                                                                              },
                                                                                              "div": 20,
                                                                                              "custom_location": {
                                                                                                "confidence": {
                                                                                                  "Rio Grande do Sul": 0.9991395188256963
                                                                                                },
                                                                                                "entropy": 0.0069417256568625185,
                                                                                                "value": "Rio Grande do Sul"
                                                                                              },
                                                                                              "num_date": {
                                                                                                "confidence": [
                                                                                                  2020.7402279532507,
                                                                                                  2020.8247250655247
                                                                                                ],
                                                                                                "value": 2020.7730566316216
                                                                                              },
                                                                                              "subclade_membership": {
                                                                                                "value": "20B"
                                                                                              }
                                                                                            }
                                                                                          }
                                                                                        ],
                                                                                        "name": "NODE_0004071",
                                                                                        "node_attrs": {
                                                                                          "clade_membership": {
                                                                                            "value": "20B"
                                                                                          },
                                                                                          "div": 20,
                                                                                          "custom_location": {
                                                                                            "confidence": {
                                                                                              "Brazil": 0.001013923772628964,
                                                                                              "Rio Grande do Sul": 0.9989850238918275
                                                                                            },
                                                                                            "entropy": 0.008019713914239704,
                                                                                            "value": "Rio Grande do Sul"
                                                                                          },
                                                                                          "num_date": {
                                                                                            "confidence": [
                                                                                              2020.7182680020373,
                                                                                              2020.817008872425
                                                                                            ],
                                                                                            "value": 2020.7565970290273
                                                                                          },
                                                                                          "subclade_membership": {
                                                                                            "value": "20B"
                                                                                          }
                                                                                        }
                                                                                      }
                                                                                    ],
                                                                                    "name": "NODE_0004070",
                                                                                    "node_attrs": {
                                                                                      "clade_membership": {
                                                                                        "value": "20B"
                                                                                      },
                                                                                      "div": 20,
                                                                                      "custom_location": {
                                                                                        "confidence": {
                                                                                          "Brazil": 0.001746026816835133,
                                                                                          "Rio Grande do Sul": 0.9982525161636766
                                                                                        },
                                                                                        "entropy": 0.012854626499123637,
                                                                                        "value": "Rio Grande do Sul"
                                                                                      },
                                                                                      "num_date": {
                                                                                        "confidence": [
                                                                                          2020.687677706175,
                                                                                          2020.8112955313632
                                                                                        ],
                                                                                        "value": 2020.7376185858157
                                                                                      },
                                                                                      "subclade_membership": {
                                                                                        "value": "20B"
                                                                                      }
                                                                                    }
                                                                                  }
                                                                                ],
                                                                                "name": "NODE_0004067",
                                                                                "node_attrs": {
                                                                                  "clade_membership": {
                                                                                    "value": "20B"
                                                                                  },
                                                                                  "div": 20,
                                                                                  "custom_location": {
                                                                                    "confidence": {
                                                                                      "Brazil": 0.01120309602016462,
                                                                                      "Rio Grande do Sul": 0.9887910343873372
                                                                                    },
                                                                                    "entropy": 0.061539674642981816,
                                                                                    "value": "Rio Grande do Sul"
                                                                                  },
                                                                                  "num_date": {
                                                                                    "confidence": [
                                                                                      2020.5030065981828,
                                                                                      2020.7563931189839
                                                                                    ],
                                                                                    "value": 2020.716168053109
                                                                                  },
                                                                                  "subclade_membership": {
                                                                                    "value": "20B"
                                                                                  }
                                                                                }
                                                                              }
                                                                            ],
                                                                            "name": "NODE_0004059",
                                                                            "node_attrs": {
                                                                              "clade_membership": {
                                                                                "value": "20B"
                                                                              },
                                                                              "div": 20,
                                                                              "custom_location": {
                                                                                "confidence": {
                                                                                  "Brazil": 0.0075745394912922,
                                                                                  "Rio Grande do Sul": 0.9924214586746076
                                                                                },
                                                                                "entropy": 0.044588218143398826,
                                                                                "value": "Rio Grande do Sul"
                                                                              },
                                                                              "num_date": {
                                                                                "confidence": [
                                                                                  2020.4942479022166,
                                                                                  2020.750832101988
                                                                                ],
                                                                                "value": 2020.6920798761914
                                                                              },
                                                                              "subclade_membership": {
                                                                                "value": "20B"
                                                                              }
                                                                            }
                                                                          }
                                                                        ],
                                                                        "name": "NODE_0004057",
                                                                        "node_attrs": {
                                                                          "clade_membership": {
                                                                            "value": "20B"
                                                                          },
                                                                          "div": 20,
                                                                          "custom_location": {
                                                                            "confidence": {
                                                                              "Brazil": 0.043577439505232636,
                                                                              "Rio Grande do Sul": 0.9563999664424218
                                                                            },
                                                                            "entropy": 0.17942817989753967,
                                                                            "value": "Rio Grande do Sul"
                                                                          },
                                                                          "num_date": {
                                                                            "confidence": [
                                                                              2020.4886658034109,
                                                                              2020.7398777276042
                                                                            ],
                                                                            "value": 2020.6678825682206
                                                                          },
                                                                          "subclade_membership": {
                                                                            "value": "20B"
                                                                          }
                                                                        }
                                                                      }
                                                                    ],
                                                                    "name": "NODE_0004054",
                                                                    "node_attrs": {
                                                                      "clade_membership": {
                                                                        "value": "20B"
                                                                      },
                                                                      "div": 20,
                                                                      "custom_location": {
                                                                        "confidence": {
                                                                          "Brazil": 0.43635915141154896,
                                                                          "Rio Grande do Sul": 0.5635110229799123
                                                                        },
                                                                        "entropy": 0.6863057276163822,
                                                                        "value": "Rio Grande do Sul"
                                                                      },
                                                                      "num_date": {
                                                                        "confidence": [
                                                                          2020.4948627201202,
                                                                          2020.7363914339471
                                                                        ],
                                                                        "value": 2020.607843721245
                                                                      },
                                                                      "subclade_membership": {
                                                                        "value": "20B"
                                                                      }
                                                                    }
                                                                  }
                                                                ],
                                                                "name": "NODE_0004052",
                                                                "node_attrs": {
                                                                  "clade_membership": {
                                                                    "value": "20B"
                                                                  },
                                                                  "div": 20,
                                                                  "custom_location": {
                                                                    "confidence": {
                                                                      "Brazil": 0.42722686368476087,
                                                                      "Rio Grande do Sul": 0.5726464731350839
                                                                    },
                                                                    "entropy": 0.6837720223352741,
                                                                    "value": "Rio Grande do Sul"
                                                                  },
                                                                  "num_date": {
                                                                    "confidence": [
                                                                      2020.4710433287082,
                                                                      2020.7322738611815
                                                                    ],
                                                                    "value": 2020.5915194341005
                                                                  },
                                                                  "subclade_membership": {
                                                                    "value": "20B"
                                                                  }
                                                                }
                                                              }
                                                            ],
                                                            "name": "NODE_0001999",
                                                            "node_attrs": {
                                                              "clade_membership": {
                                                                "value": "20B"
                                                              },
                                                              "div": 20,
                                                              "custom_location": {
                                                                "confidence": {
                                                                  "Brazil": 0.8494065894613151,
                                                                  "Rio Grande do Sul": 0.15041524181822238
                                                                },
                                                                "entropy": 0.42519474007572083,
                                                                "value": "Brazil"
                                                              },
                                                              "num_date": {
                                                                "confidence": [
                                                                  2020.4686008227875,
                                                                  2020.5582217321835
                                                                ],
                                                                "value": 2020.5162598190766
                                                              },
                                                              "subclade_membership": {
                                                                "value": "20B"
                                                              }
                                                            }
                                                          }
                                                        ],
                                                        "name": "NODE_0001995",
                                                        "node_attrs": {
                                                          "clade_membership": {
                                                            "value": "20B"
                                                          },
                                                          "div": 13,
                                                          "custom_location": {
                                                            "confidence": {
                                                              "Brazil": 0.8763925670676206,
                                                              "Rio Grande do Sul": 0.1234661643190279
                                                            },
                                                            "entropy": 0.37520622929673886,
                                                            "value": "Brazil"
                                                          },
                                                          "num_date": {
                                                            "confidence": [
                                                              2020.2479377563575,
                                                              2020.5214063080518
                                                            ],
                                                            "value": 2020.374769089565
                                                          },
                                                          "subclade_membership": {
                                                            "value": "20B"
                                                          }
                                                        }
                                                      },
                                                      {
                                                        "branch_attrs": {
                                                          "mutations": {}
                                                        },
                                                        "children": [
                                                          {
                                                            "branch_attrs": {
                                                              "labels": {
                                                                "aa": "ORF1a: S2797F"
                                                              },
                                                              "mutations": {
                                                                "ORF1a": [
                                                                  "S2797F"
                                                                ],
                                                                "nuc": [
                                                                  "C2062T",
                                                                  "C8655T",
                                                                  "G10396T",
                                                                  "C18828T",
                                                                  "G25354T"
                                                                ]
                                                              }
                                                            },
                                                            "name": "Brazil/3647CVL/2020",
                                                            "node_attrs": {

                                                              "author": {
                                                                "author": "Sant'Anna et al.",
                                                                "value": "Sant'Anna et al."
                                                              },
                                                              "clade_membership": {
                                                                "value": "20B"
                                                              },
                                                              "country": {
                                                                "value": "Brazil"
                                                              },
                                                              "div": 14,
                                                              "division": {
                                                                "value": "Rio Grande do Sul"
                                                              },
                                                              "division_exposure": {
                                                                "value": "Rio Grande do Sul"
                                                              },
                                                              "host": {
                                                                "value": "human"
                                                              },
                                                              "custom_location": {
                                                                "confidence": {
                                                                  "Rio Grande do Sul": 1.0
                                                                },
                                                                "entropy": -1.000088900581841e-12,
                                                                "value": "Rio Grande do Sul"
                                                              },
                                                              "location": {
                                                                "value": "Canoas"
                                                              },
                                                              "num_date": {
                                                                "confidence": [
                                                                  2020.4795081967213,
                                                                  2020.4795081967213
                                                                ],
                                                                "value": 2020.4795081967213
                                                              },
                                                              "originating_lab": {
                                                                "value": "Diretoria de Vigil\u00e2ncia em Sa\u00fade"
                                                              },
                                                              "pangolin_lineage": {
                                                                "value": "B.1.1.28"
                                                              },
                                                              "recency": {
                                                                "value": "1-2 days ago"
                                                              },
                                                              "regiao": {
                                                                "value": "canoas"
                                                              },
                                                              "region": {
                                                                "value": "South America"
                                                              },
                                                              "region_exposure": {
                                                                "value": "South America"
                                                              },

                                                              "subclade_membership": {
                                                                "value": "20B"
                                                              },
                                                              "submitting_lab": {
                                                                "value": "epiclin"
                                                              }
                                                            }
                                                          },
                                                          {
                                                            "branch_attrs": {
                                                              "mutations": {}
                                                            },
                                                            "children": [
                                                              {
                                                                "branch_attrs": {
                                                                  "labels": {
                                                                    "aa": "N: M234I, A251V, S413R; ORF1a: H110Y, E2089D, A3610V; ORF1b: D884Y"
                                                                  },
                                                                  "mutations": {
                                                                    "N": [
                                                                      "M234I",
                                                                      "A251V",
                                                                      "S413R"
                                                                    ],
                                                                    "ORF1a": [
                                                                      "H110Y",
                                                                      "E2089D",
                                                                      "A3610V"
                                                                    ],
                                                                    "ORF1b": [
                                                                      "D884Y"
                                                                    ],
                                                                    "nuc": [
                                                                      "T221C",
                                                                      "C593T",
                                                                      "G6532T",
                                                                      "C10741T",
                                                                      "C11094T",
                                                                      "G16117T",
                                                                      "T17835C",
                                                                      "C25710T",
                                                                      "G28975T",
                                                                      "C29025T",
                                                                      "T29512A"
                                                                    ]
                                                                  }
                                                                },
                                                                "children": [
                                                                  {
                                                                    "branch_attrs": {
                                                                      "mutations": {}
                                                                    },
                                                                    "name": "Brazil/RJ-00425/2020",
                                                                    "node_attrs": {

                                                                      "author": {
                                                                        "author": "Carolina M Voloch et al",
                                                                        "value": "Carolina M Voloch et al"
                                                                      },
                                                                      "clade_membership": {
                                                                        "value": "20B"
                                                                      },
                                                                      "country": {
                                                                        "value": "Brazil"
                                                                      },
                                                                      "div": 20,
                                                                      "division": {
                                                                        "value": "Rio de Janeiro"
                                                                      },
                                                                      "division_exposure": {
                                                                        "value": "Rio de Janeiro"
                                                                      },
                                                                      "gisaid_epi_isl": {
                                                                        "value": "EPI_ISL_717827"
                                                                      },
                                                                      "host": {
                                                                        "value": "Human"
                                                                      },
                                                                      "custom_location": {
                                                                        "confidence": {
                                                                          "Brazil": 0.9999999999999999
                                                                        },
                                                                        "entropy": -9.99866855976916e-13,
                                                                        "value": "Brazil"
                                                                      },
                                                                      "location": {
                                                                        "value": "Rio de Janeiro"
                                                                      },
                                                                      "num_date": {
                                                                        "confidence": [
                                                                          2020.8401639344263,
                                                                          2020.8401639344263
                                                                        ],
                                                                        "value": 2020.8401639344263
                                                                      },
                                                                      "originating_lab": {
                                                                        "value": "Laboratorio de Virologia Molecular / UFRJ"
                                                                      },
                                                                      "pangolin_lineage": {
                                                                        "value": "B.1.1.28"
                                                                      },
                                                                      "recency": {
                                                                        "value": "Older"
                                                                      },
                                                                      "region": {
                                                                        "value": "South America"
                                                                      },
                                                                      "region_exposure": {
                                                                        "value": "South America"
                                                                      },

                                                                      "subclade_membership": {
                                                                        "value": "20B"
                                                                      },
                                                                      "submitting_lab": {
                                                                        "value": "Bioinformatics Laboratory / LNCC"
                                                                      },
                                                                      "url": "https://www.gisaid.org"
                                                                    }
                                                                  },
                                                                  {
                                                                    "branch_attrs": {
                                                                      "mutations": {}
                                                                    },
                                                                    "name": "Brazil/RJ-00426/2020",
                                                                    "node_attrs": {

                                                                      "author": {
                                                                        "author": "Carolina M Voloch et al",
                                                                        "value": "Carolina M Voloch et al"
                                                                      },
                                                                      "clade_membership": {
                                                                        "value": "20B"
                                                                      },
                                                                      "country": {
                                                                        "value": "Brazil"
                                                                      },
                                                                      "div": 20,
                                                                      "division": {
                                                                        "value": "Rio de Janeiro"
                                                                      },
                                                                      "division_exposure": {
                                                                        "value": "Rio de Janeiro"
                                                                      },
                                                                      "gisaid_epi_isl": {
                                                                        "value": "EPI_ISL_717828"
                                                                      },
                                                                      "host": {
                                                                        "value": "Human"
                                                                      },
                                                                      "custom_location": {
                                                                        "confidence": {
                                                                          "Brazil": 0.9999999999999999
                                                                        },
                                                                        "entropy": -9.99866855976916e-13,
                                                                        "value": "Brazil"
                                                                      },
                                                                      "location": {
                                                                        "value": "Rio de Janeiro"
                                                                      },
                                                                      "num_date": {
                                                                        "confidence": [
                                                                          2020.8428961748634,
                                                                          2020.8428961748634
                                                                        ],
                                                                        "value": 2020.8428961748634
                                                                      },
                                                                      "originating_lab": {
                                                                        "value": "Laboratorio de Virologia Molecular / UFRJ"
                                                                      },
                                                                      "pangolin_lineage": {
                                                                        "value": "B.1.1.28"
                                                                      },
                                                                      "recency": {
                                                                        "value": "Older"
                                                                      },
                                                                      "region": {
                                                                        "value": "South America"
                                                                      },
                                                                      "region_exposure": {
                                                                        "value": "South America"
                                                                      },

                                                                      "subclade_membership": {
                                                                        "value": "20B"
                                                                      },
                                                                      "submitting_lab": {
                                                                        "value": "Bioinformatics Laboratory / LNCC"
                                                                      },
                                                                      "url": "https://www.gisaid.org"
                                                                    }
                                                                  }
                                                                ],
                                                                "name": "NODE_0002132",
                                                                "node_attrs": {
                                                                  "clade_membership": {
                                                                    "value": "20B"
                                                                  },
                                                                  "div": 20,
                                                                  "custom_location": {
                                                                    "confidence": {
                                                                      "Brazil": 0.9975836461653209,
                                                                      "Rio Grande do Sul": 0.002292946274908873
                                                                    },
                                                                    "entropy": 0.017508256316830215,
                                                                    "value": "Brazil"
                                                                  },
                                                                  "num_date": {
                                                                    "confidence": [
                                                                      2020.796979497768,
                                                                      2020.8401639344263
                                                                    ],
                                                                    "value": 2020.8401639344263
                                                                  },
                                                                  "subclade_membership": {
                                                                    "value": "20B"
                                                                  }
                                                                }
                                                              },
                                                              {
                                                                "branch_attrs": {
                                                                  "mutations": {}
                                                                },
                                                                "children": [
                                                                  {
                                                                    "branch_attrs": {
                                                                      "mutations": {
                                                                        "nuc": [
                                                                          "A8425T",
                                                                          "C8818T",
                                                                          "T13890C",
                                                                          "C25413T"
                                                                        ]
                                                                      }
                                                                    },
                                                                    "children": [
                                                                      {
                                                                        "branch_attrs": {
                                                                          "labels": {
                                                                            "aa": "ORF1a: V879I, A2080V; ORF1b: A88V, D1899E; S: T859I"
                                                                          },
                                                                          "mutations": {
                                                                            "ORF1a": [
                                                                              "V879I",
                                                                              "A2080V"
                                                                            ],
                                                                            "ORF1b": [
                                                                              "A88V",
                                                                              "D1899E"
                                                                            ],
                                                                            "S": [
                                                                              "T859I"
                                                                            ],
                                                                            "nuc": [
                                                                              "G2900A",
                                                                              "C6504T",
                                                                              "C8326T",
                                                                              "C11173T",
                                                                              "C13730T",
                                                                              "C14478T",
                                                                              "C19164A",
                                                                              "C23170T",
                                                                              "C24138T",
                                                                              "G27014T",
                                                                              "C29754T"
                                                                            ]
                                                                          }
                                                                        },
                                                                        "name": "Brazil/SP-874/2020",
                                                                        "node_attrs": {

                                                                          "author": {
                                                                            "author": "Claudio Tavares Sacchi et al",
                                                                            "value": "Claudio Tavares Sacchi et al"
                                                                          },
                                                                          "clade_membership": {
                                                                            "value": "20B"
                                                                          },
                                                                          "country": {
                                                                            "value": "Brazil"
                                                                          },
                                                                          "div": 24,
                                                                          "division": {
                                                                            "value": "S\u00e3o Paulo"
                                                                          },
                                                                          "division_exposure": {
                                                                            "value": "S\u00e3o Paulo"
                                                                          },
                                                                          "gisaid_epi_isl": {
                                                                            "value": "EPI_ISL_755640"
                                                                          },
                                                                          "host": {
                                                                            "value": "Human"
                                                                          },
                                                                          "custom_location": {
                                                                            "confidence": {
                                                                              "Brazil": 1.0
                                                                            },
                                                                            "entropy": -1.000088900581841e-12,
                                                                            "value": "Brazil"
                                                                          },
                                                                          "location": {
                                                                            "value": "S\u00e3o Paulo"
                                                                          },
                                                                          "num_date": {
                                                                            "confidence": [
                                                                              2020.922131147541,
                                                                              2020.922131147541
                                                                            ],
                                                                            "value": 2020.922131147541
                                                                          },
                                                                          "originating_lab": {
                                                                            "value": "Instituto Adolfo Lutz - Central"
                                                                          },
                                                                          "pangolin_lineage": {
                                                                            "value": "B.1.1.28"
                                                                          },
                                                                          "recency": {
                                                                            "value": "Older"
                                                                          },
                                                                          "region": {
                                                                            "value": "South America"
                                                                          },
                                                                          "region_exposure": {
                                                                            "value": "South America"
                                                                          },

                                                                          "subclade_membership": {
                                                                            "value": "20B"
                                                                          },
                                                                          "submitting_lab": {
                                                                            "value": "Instituto Adolfo Lutz, Interdiciplinary Procedures Center, Strategic Laboratory"
                                                                          },
                                                                          "url": "https://www.gisaid.org"
                                                                        }
                                                                      },
                                                                      {
                                                                        "branch_attrs": {
                                                                          "labels": {
                                                                            "aa": "ORF1a: P380S; ORF3a: T223I"
                                                                          },
                                                                          "mutations": {
                                                                            "ORF1a": [
                                                                              "P380S"
                                                                            ],
                                                                            "ORF3a": [
                                                                              "T223I"
                                                                            ],
                                                                            "nuc": [
                                                                              "C1403T",
                                                                              "C4543T",
                                                                              "C6896T",
                                                                              "C26060T",
                                                                              "A26612G",
                                                                              "G28079T",
                                                                              "C28253T",
                                                                              "C29218T",
                                                                              "G29781T"
                                                                            ]
                                                                          }
                                                                        },
                                                                        "name": "Brazil/SP-1246/2021",
                                                                        "node_attrs": {

                                                                          "author": {
                                                                            "author": "Claudio Tavares Sacchi et al",
                                                                            "value": "Claudio Tavares Sacchi et al"
                                                                          },
                                                                          "clade_membership": {
                                                                            "value": "20B"
                                                                          },
                                                                          "country": {
                                                                            "value": "Brazil"
                                                                          },
                                                                          "div": 22,
                                                                          "division": {
                                                                            "value": "S\u00e3o Paulo"
                                                                          },
                                                                          "division_exposure": {
                                                                            "value": "S\u00e3o Paulo"
                                                                          },
                                                                          "gisaid_epi_isl": {
                                                                            "value": "EPI_ISL_1040823"
                                                                          },
                                                                          "host": {
                                                                            "value": "Human"
                                                                          },
                                                                          "custom_location": {
                                                                            "confidence": {
                                                                              "Brazil": 1.0
                                                                            },
                                                                            "entropy": -1.000088900581841e-12,
                                                                            "value": "Brazil"
                                                                          },
                                                                          "location": {
                                                                            "value": "Piracaia"
                                                                          },
                                                                          "num_date": {
                                                                            "confidence": [
                                                                              2021.0780821917808,
                                                                              2021.0780821917808
                                                                            ],
                                                                            "value": 2021.0780821917808
                                                                          },
                                                                          "originating_lab": {
                                                                            "value": "Secretaria Municipal de Saude de Piracaia"
                                                                          },
                                                                          "pangolin_lineage": {
                                                                            "value": "B.1.1.28"
                                                                          },
                                                                          "recency": {
                                                                            "value": "One week ago"
                                                                          },
                                                                          "region": {
                                                                            "value": "South America"
                                                                          },
                                                                          "region_exposure": {
                                                                            "value": "South America"
                                                                          },

                                                                          "subclade_membership": {
                                                                            "value": "20B"
                                                                          },
                                                                          "submitting_lab": {
                                                                            "value": "Instituto Adolfo Lutz, Interdiciplinary Procedures Center, Strategic Laboratory"
                                                                          },
                                                                          "url": "https://www.gisaid.org"
                                                                        }
                                                                      }
                                                                    ],
                                                                    "name": "NODE_0001941",
                                                                    "node_attrs": {
                                                                      "clade_membership": {
                                                                        "value": "20B"
                                                                      },
                                                                      "div": 13,
                                                                      "custom_location": {
                                                                        "confidence": {
                                                                          "Brazil": 0.9988723319139645,
                                                                          "Rio Grande do Sul": 0.0010067271687782195
                                                                        },
                                                                        "entropy": 0.009211992928019025,
                                                                        "value": "Brazil"
                                                                      },
                                                                      "num_date": {
                                                                        "confidence": [
                                                                          2020.317735094244,
                                                                          2020.6687408848118
                                                                        ],
                                                                        "value": 2020.4956973859903
                                                                      },
                                                                      "subclade_membership": {
                                                                        "value": "20B"
                                                                      }
                                                                    }
                                                                  },
                                                                  {
                                                                    "branch_attrs": {
                                                                      "mutations": {}
                                                                    },
                                                                    "children": [
                                                                      {
                                                                        "branch_attrs": {
                                                                          "labels": {
                                                                            "aa": "ORF1a: I431M, P2483S, V3097A; ORF1b: E1728A, D2179Y; ORF3a: T223I, Y264H; S: P9S, T747I"
                                                                          },
                                                                          "mutations": {
                                                                            "ORF1a": [
                                                                              "I431M",
                                                                              "P2483S",
                                                                              "V3097A"
                                                                            ],
                                                                            "ORF1b": [
                                                                              "E1728A",
                                                                              "D2179Y"
                                                                            ],
                                                                            "ORF3a": [
                                                                              "T223I",
                                                                              "Y264H"
                                                                            ],
                                                                            "S": [
                                                                              "P9S",
                                                                              "T747I"
                                                                            ],
                                                                            "nuc": [
                                                                              "T550C",
                                                                              "A1558G",
                                                                              "C7712T",
                                                                              "T9555C",
                                                                              "C11779T",
                                                                              "C14178T",
                                                                              "A18650C",
                                                                              "G20002T",
                                                                              "C21587T",
                                                                              "C23802T",
                                                                              "C26060T",
                                                                              "T26182C",
                                                                              "G29810T"
                                                                            ]
                                                                          }
                                                                        },
                                                                        "name": "Brazil/SP-1766/2021",
                                                                        "node_attrs": {

                                                                          "author": {
                                                                            "author": "Claudio Tavares Sacchi et al",
                                                                            "value": "Claudio Tavares Sacchi et al"
                                                                          },
                                                                          "clade_membership": {
                                                                            "value": "20B"
                                                                          },
                                                                          "country": {
                                                                            "value": "Brazil"
                                                                          },
                                                                          "div": 22,
                                                                          "division": {
                                                                            "value": "S\u00e3o Paulo"
                                                                          },
                                                                          "division_exposure": {
                                                                            "value": "S\u00e3o Paulo"
                                                                          },
                                                                          "gisaid_epi_isl": {
                                                                            "value": "EPI_ISL_1079006"
                                                                          },
                                                                          "host": {
                                                                            "value": "Human"
                                                                          },
                                                                          "custom_location": {
                                                                            "confidence": {
                                                                              "Brazil": 1.0
                                                                            },
                                                                            "entropy": -1.000088900581841e-12,
                                                                            "value": "Brazil"
                                                                          },
                                                                          "location": {
                                                                            "value": "Bauru"
                                                                          },
                                                                          "num_date": {
                                                                            "confidence": [
                                                                              2021.1054794520549,
                                                                              2021.1054794520549
                                                                            ],
                                                                            "value": 2021.1054794520549
                                                                          },
                                                                          "originating_lab": {
                                                                            "value": "IAL Regional de Bauru"
                                                                          },
                                                                          "pangolin_lineage": {
                                                                            "value": "B.1.1.28"
                                                                          },
                                                                          "recency": {
                                                                            "value": "One week ago"
                                                                          },
                                                                          "region": {
                                                                            "value": "South America"
                                                                          },
                                                                          "region_exposure": {
                                                                            "value": "South America"
                                                                          },

                                                                          "subclade_membership": {
                                                                            "value": "20B"
                                                                          },
                                                                          "submitting_lab": {
                                                                            "value": "Instituto Adolfo Lutz, Interdiciplinary Procedures Center, Strategic Laboratory"
                                                                          },
                                                                          "url": "https://www.gisaid.org"
                                                                        }
                                                                      },
                                                                      {
                                                                        "branch_attrs": {
                                                                          "mutations": {}
                                                                        },
                                                                        "children": [
                                                                          {
                                                                            "branch_attrs": {
                                                                              "labels": {
                                                                                "aa": "ORF1a: A541T, P892S"
                                                                              },
                                                                              "mutations": {
                                                                                "ORF1a": [
                                                                                  "A541T",
                                                                                  "P892S"
                                                                                ],
                                                                                "nuc": [
                                                                                  "C643T",
                                                                                  "G1886A",
                                                                                  "C2939T",
                                                                                  "C15763T",
                                                                                  "C20148T",
                                                                                  "A21141G",
                                                                                  "A24652T"
                                                                                ]
                                                                              }
                                                                            },
                                                                            "name": "Brazil/TO-1174/2020",
                                                                            "node_attrs": {

                                                                              "author": {
                                                                                "author": "Claudio Tavares Sacchi et al",
                                                                                "value": "Claudio Tavares Sacchi et al"
                                                                              },
                                                                              "clade_membership": {
                                                                                "value": "20B"
                                                                              },
                                                                              "country": {
                                                                                "value": "Brazil"
                                                                              },
                                                                              "div": 16,
                                                                              "division": {
                                                                                "value": "Tocantins"
                                                                              },
                                                                              "division_exposure": {
                                                                                "value": "Tocantins"
                                                                              },
                                                                              "gisaid_epi_isl": {
                                                                                "value": "EPI_ISL_943976"
                                                                              },
                                                                              "host": {
                                                                                "value": "Human"
                                                                              },
                                                                              "custom_location": {
                                                                                "confidence": {
                                                                                  "Brazil": 1.0
                                                                                },
                                                                                "entropy": -1.000088900581841e-12,
                                                                                "value": "Brazil"
                                                                              },
                                                                              "location": {
                                                                                "value": "Presidente Kennedy"
                                                                              },
                                                                              "num_date": {
                                                                                "confidence": [
                                                                                  2020.7445355191257,
                                                                                  2020.7445355191257
                                                                                ],
                                                                                "value": 2020.7445355191257
                                                                              },
                                                                              "originating_lab": {
                                                                                "value": "LACEN do Estado de Tocantins"
                                                                              },
                                                                              "pangolin_lineage": {
                                                                                "value": "B.1.1.28"
                                                                              },
                                                                              "recency": {
                                                                                "value": "One month ago"
                                                                              },
                                                                              "region": {
                                                                                "value": "South America"
                                                                              },
                                                                              "region_exposure": {
                                                                                "value": "South America"
                                                                              },

                                                                              "subclade_membership": {
                                                                                "value": "20B"
                                                                              },
                                                                              "submitting_lab": {
                                                                                "value": "Instituto Adolfo Lutz, Interdiciplinary Procedures Center, Strategic Laboratory"
                                                                              },
                                                                              "url": "https://www.gisaid.org"
                                                                            }
                                                                          },
                                                                          {
                                                                            "branch_attrs": {
                                                                              "mutations": {}
                                                                            },
                                                                            "children": [
                                                                              {
                                                                                "branch_attrs": {
                                                                                  "labels": {
                                                                                    "aa": "ORF1a: K322R, A591V, A773V, M1586V, I1686L; ORF1b: A1643V; ORF7b: L20F"
                                                                                  },
                                                                                  "mutations": {
                                                                                    "ORF1a": [
                                                                                      "K322R",
                                                                                      "A591V",
                                                                                      "A773V",
                                                                                      "M1586V",
                                                                                      "I1686L"
                                                                                    ],
                                                                                    "ORF1b": [
                                                                                      "A1643V"
                                                                                    ],
                                                                                    "ORF7b": [
                                                                                      "L20F"
                                                                                    ],
                                                                                    "nuc": [
                                                                                      "A1230G",
                                                                                      "C2037T",
                                                                                      "C2583T",
                                                                                      "A5021G",
                                                                                      "A5321C",
                                                                                      "C18395T",
                                                                                      "C26681T",
                                                                                      "C27813T"
                                                                                    ]
                                                                                  }
                                                                                },
                                                                                "name": "Brazil/AM-20842451CN/2020",
                                                                                "node_attrs": {

                                                                                  "author": {
                                                                                    "author": "Valdinete Nascimento et al",
                                                                                    "value": "Valdinete Nascimento et al B"
                                                                                  },
                                                                                  "clade_membership": {
                                                                                    "value": "20B"
                                                                                  },
                                                                                  "country": {
                                                                                    "value": "Brazil"
                                                                                  },
                                                                                  "div": 17,
                                                                                  "division": {
                                                                                    "value": "Amazonas BR"
                                                                                  },
                                                                                  "division_exposure": {
                                                                                    "value": "Amazonas BR"
                                                                                  },
                                                                                  "gisaid_epi_isl": {
                                                                                    "value": "EPI_ISL_1068127"
                                                                                  },
                                                                                  "host": {
                                                                                    "value": "Human"
                                                                                  },
                                                                                  "custom_location": {
                                                                                    "confidence": {
                                                                                      "Brazil": 0.9999999999999999
                                                                                    },
                                                                                    "entropy": -9.99866855976916e-13,
                                                                                    "value": "Brazil"
                                                                                  },
                                                                                  "location": {
                                                                                    "value": "Manaus"
                                                                                  },
                                                                                  "num_date": {
                                                                                    "confidence": [
                                                                                      2020.8428961748634,
                                                                                      2020.8428961748634
                                                                                    ],
                                                                                    "value": 2020.8428961748634
                                                                                  },
                                                                                  "originating_lab": {
                                                                                    "value": "Laboratorio de Ecologia de Doencas Transmissiveis na Amazonia, Instituto Leonidas e Maria Deane - Fiocruz Amazonia"
                                                                                  },
                                                                                  "pangolin_lineage": {
                                                                                    "value": "B.1.1.28"
                                                                                  },
                                                                                  "recency": {
                                                                                    "value": "One week ago"
                                                                                  },
                                                                                  "region": {
                                                                                    "value": "South America"
                                                                                  },
                                                                                  "region_exposure": {
                                                                                    "value": "South America"
                                                                                  },

                                                                                  "subclade_membership": {
                                                                                    "value": "20B"
                                                                                  },
                                                                                  "submitting_lab": {
                                                                                    "value": "Laboratorio de Ecologia de Doencas Transmissiveis na Amazonia, Instituto Leonidas e Maria Deane - Fiocruz Amazonia"
                                                                                  },
                                                                                  "url": "https://www.gisaid.org"
                                                                                }
                                                                              },
                                                                              {
                                                                                "branch_attrs": {
                                                                                  "mutations": {}
                                                                                },
                                                                                "children": [
                                                                                  {
                                                                                    "branch_attrs": {
                                                                                      "labels": {
                                                                                        "aa": "ORF1a: T2283I"
                                                                                      },
                                                                                      "mutations": {
                                                                                        "ORF1a": [
                                                                                          "T2283I"
                                                                                        ],
                                                                                        "nuc": [
                                                                                          "C7113T",
                                                                                          "G29692T"
                                                                                        ]
                                                                                      }
                                                                                    },
                                                                                    "name": "Brazil/0886CVL/2020",
                                                                                    "node_attrs": {

                                                                                      "author": {
                                                                                        "author": "Sant'Anna et al.",
                                                                                        "value": "Sant'Anna et al."
                                                                                      },
                                                                                      "clade_membership": {
                                                                                        "value": "20B"
                                                                                      },
                                                                                      "country": {
                                                                                        "value": "Brazil"
                                                                                      },
                                                                                      "div": 11,
                                                                                      "division": {
                                                                                        "value": "Rio Grande do Sul"
                                                                                      },
                                                                                      "division_exposure": {
                                                                                        "value": "Rio Grande do Sul"
                                                                                      },
                                                                                      "host": {
                                                                                        "value": "human"
                                                                                      },
                                                                                      "custom_location": {
                                                                                        "confidence": {
                                                                                          "Rio Grande do Sul": 1.0
                                                                                        },
                                                                                        "entropy": -1.000088900581841e-12,
                                                                                        "value": "Rio Grande do Sul"
                                                                                      },
                                                                                      "location": {
                                                                                        "value": "Sapucaia do Sul"
                                                                                      },
                                                                                      "num_date": {
                                                                                        "confidence": [
                                                                                          2020.3975409836066,
                                                                                          2020.3975409836066
                                                                                        ],
                                                                                        "value": 2020.3975409836066
                                                                                      },
                                                                                      "originating_lab": {
                                                                                        "value": "Funda\u00e7\u00e3o de Sa\u00fade P\u00fablica S\u00e3o Camilo de Esteio"
                                                                                      },
                                                                                      "pangolin_lineage": {
                                                                                        "value": "B.1.1.28"
                                                                                      },
                                                                                      "recency": {
                                                                                        "value": "1-2 days ago"
                                                                                      },
                                                                                      "regiao": {
                                                                                        "value": "canoas"
                                                                                      },
                                                                                      "region": {
                                                                                        "value": "South America"
                                                                                      },
                                                                                      "region_exposure": {
                                                                                        "value": "South America"
                                                                                      },

                                                                                      "subclade_membership": {
                                                                                        "value": "20B"
                                                                                      },
                                                                                      "submitting_lab": {
                                                                                        "value": "epiclin"
                                                                                      }
                                                                                    }
                                                                                  },
                                                                                  {
                                                                                    "branch_attrs": {
                                                                                      "mutations": {}
                                                                                    },
                                                                                    "children": [
                                                                                      {
                                                                                        "branch_attrs": {
                                                                                          "labels": {
                                                                                            "aa": "N: S193I"
                                                                                          },
                                                                                          "mutations": {
                                                                                            "N": [
                                                                                              "S193I"
                                                                                            ],
                                                                                            "nuc": [
                                                                                              "G28851T",
                                                                                              "C29838T"
                                                                                            ]
                                                                                          }
                                                                                        },
                                                                                        "children": [
                                                                                          {
                                                                                            "branch_attrs": {
                                                                                              "labels": {
                                                                                                "aa": "N: A35V; ORF1a: F1594L, T2106I; ORF3a: S40L; ORF9b: R32C; S: D138Y, S477N"
                                                                                              },
                                                                                              "mutations": {
                                                                                                "N": [
                                                                                                  "A35V"
                                                                                                ],
                                                                                                "ORF1a": [
                                                                                                  "F1594L",
                                                                                                  "T2106I"
                                                                                                ],
                                                                                                "ORF3a": [
                                                                                                  "S40L"
                                                                                                ],
                                                                                                "ORF9b": [
                                                                                                  "R32C"
                                                                                                ],
                                                                                                "S": [
                                                                                                  "D138Y",
                                                                                                  "S477N"
                                                                                                ],
                                                                                                "nuc": [
                                                                                                  "T5045C",
                                                                                                  "C6582T",
                                                                                                  "C6628T",
                                                                                                  "C17502T",
                                                                                                  "G21974T",
                                                                                                  "G22992A",
                                                                                                  "C25511T",
                                                                                                  "C28377T"
                                                                                                ]
                                                                                              }
                                                                                            },
                                                                                            "name": "Brazil/SP-878/2020",
                                                                                            "node_attrs": {

                                                                                              "author": {
                                                                                                "author": "Claudio Tavares Sacchi et al",
                                                                                                "value": "Claudio Tavares Sacchi et al"
                                                                                              },
                                                                                              "clade_membership": {
                                                                                                "value": "20B"
                                                                                              },
                                                                                              "country": {
                                                                                                "value": "Brazil"
                                                                                              },
                                                                                              "div": 19,
                                                                                              "division": {
                                                                                                "value": "S\u00e3o Paulo"
                                                                                              },
                                                                                              "division_exposure": {
                                                                                                "value": "S\u00e3o Paulo"
                                                                                              },
                                                                                              "gisaid_epi_isl": {
                                                                                                "value": "EPI_ISL_755644"
                                                                                              },
                                                                                              "host": {
                                                                                                "value": "Human"
                                                                                              },
                                                                                              "custom_location": {
                                                                                                "confidence": {
                                                                                                  "Brazil": 1.0
                                                                                                },
                                                                                                "entropy": -1.000088900581841e-12,
                                                                                                "value": "Brazil"
                                                                                              },
                                                                                              "location": {
                                                                                                "value": "Embu Das Artes"
                                                                                              },
                                                                                              "num_date": {
                                                                                                "confidence": [
                                                                                                  2020.9357923497269,
                                                                                                  2020.9357923497269
                                                                                                ],
                                                                                                "value": 2020.9357923497269
                                                                                              },
                                                                                              "originating_lab": {
                                                                                                "value": "Lab LOC - Itapecerica da Serra"
                                                                                              },
                                                                                              "pangolin_lineage": {
                                                                                                "value": "B.1.1.28"
                                                                                              },
                                                                                              "recency": {
                                                                                                "value": "Older"
                                                                                              },
                                                                                              "region": {
                                                                                                "value": "South America"
                                                                                              },
                                                                                              "region_exposure": {
                                                                                                "value": "South America"
                                                                                              },

                                                                                              "subclade_membership": {
                                                                                                "value": "20B"
                                                                                              },
                                                                                              "submitting_lab": {
                                                                                                "value": "Instituto Adolfo Lutz, Interdiciplinary Procedures Center, Strategic Laboratory"
                                                                                              },
                                                                                              "url": "https://www.gisaid.org"
                                                                                            }
                                                                                          },
                                                                                          {
                                                                                            "branch_attrs": {
                                                                                              "labels": {
                                                                                                "aa": "ORF1a: S944L; ORF3a: P240S; ORF7b: I27V; ORF8: V62L"
                                                                                              },
                                                                                              "mutations": {
                                                                                                "ORF1a": [
                                                                                                  "S944L"
                                                                                                ],
                                                                                                "ORF3a": [
                                                                                                  "P240S"
                                                                                                ],
                                                                                                "ORF7b": [
                                                                                                  "I27V"
                                                                                                ],
                                                                                                "ORF8": [
                                                                                                  "V62L"
                                                                                                ],
                                                                                                "nuc": [
                                                                                                  "C3096T",
                                                                                                  "C10702T",
                                                                                                  "A12466G",
                                                                                                  "T12688C",
                                                                                                  "A15063G",
                                                                                                  "G20397A",
                                                                                                  "C22000T",
                                                                                                  "C26110T",
                                                                                                  "A27834G",
                                                                                                  "T27935C",
                                                                                                  "G28077T"
                                                                                                ]
                                                                                              }
                                                                                            },
                                                                                            "name": "Brazil/SP-975/2021",
                                                                                            "node_attrs": {

                                                                                              "author": {
                                                                                                "author": "Claudio Tavares Sacchi et al",
                                                                                                "value": "Claudio Tavares Sacchi et al"
                                                                                              },
                                                                                              "clade_membership": {
                                                                                                "value": "20B"
                                                                                              },
                                                                                              "country": {
                                                                                                "value": "Brazil"
                                                                                              },
                                                                                              "div": 22,
                                                                                              "division": {
                                                                                                "value": "S\u00e3o Paulo"
                                                                                              },
                                                                                              "division_exposure": {
                                                                                                "value": "S\u00e3o Paulo"
                                                                                              },
                                                                                              "gisaid_epi_isl": {
                                                                                                "value": "EPI_ISL_833165"
                                                                                              },
                                                                                              "host": {
                                                                                                "value": "Human"
                                                                                              },
                                                                                              "custom_location": {
                                                                                                "confidence": {
                                                                                                  "Brazil": 1.0
                                                                                                },
                                                                                                "entropy": -1.000088900581841e-12,
                                                                                                "value": "Brazil"
                                                                                              },
                                                                                              "location": {
                                                                                                "value": "S\u00e3o Paulo"
                                                                                              },
                                                                                              "num_date": {
                                                                                                "confidence": [
                                                                                                  2021.0150684931507,
                                                                                                  2021.0150684931507
                                                                                                ],
                                                                                                "value": 2021.0150684931507
                                                                                              },
                                                                                              "originating_lab": {
                                                                                                "value": "Hospital Samaritano"
                                                                                              },
                                                                                              "pangolin_lineage": {
                                                                                                "value": "B.1.1.28"
                                                                                              },
                                                                                              "recency": {
                                                                                                "value": "Older"
                                                                                              },
                                                                                              "region": {
                                                                                                "value": "South America"
                                                                                              },
                                                                                              "region_exposure": {
                                                                                                "value": "South America"
                                                                                              },

                                                                                              "subclade_membership": {
                                                                                                "value": "20B"
                                                                                              },
                                                                                              "submitting_lab": {
                                                                                                "value": "Instituto Adolfo Lutz, Interdiciplinary Procedures Center, Strategic Laboratory"
                                                                                              },
                                                                                              "url": "https://www.gisaid.org"
                                                                                            }
                                                                                          }
                                                                                        ],
                                                                                        "name": "NODE_0001915",
                                                                                        "node_attrs": {
                                                                                          "clade_membership": {
                                                                                            "value": "20B"
                                                                                          },
                                                                                          "div": 11,
                                                                                          "custom_location": {
                                                                                            "confidence": {
                                                                                              "Brazil": 0.9973106839375003,
                                                                                              "Rio Grande do Sul": 0.002565786691767499
                                                                                            },
                                                                                            "entropy": 0.01915145685811879,
                                                                                            "value": "Brazil"
                                                                                          },
                                                                                          "num_date": {
                                                                                            "confidence": [
                                                                                              2020.2970454564093,
                                                                                              2020.6989005657515
                                                                                            ],
                                                                                            "value": 2020.4818468214717
                                                                                          },
                                                                                          "subclade_membership": {
                                                                                            "value": "20B"
                                                                                          }
                                                                                        }
                                                                                      },
                                                                                      {
                                                                                        "branch_attrs": {
                                                                                          "mutations": {}
                                                                                        },
                                                                                        "children": [
                                                                                          {
                                                                                            "branch_attrs": {
                                                                                              "mutations": {}
                                                                                            },
                                                                                            "children": [
                                                                                              {
                                                                                                "branch_attrs": {
                                                                                                  "labels": {
                                                                                                    "aa": "ORF3a: G224C"
                                                                                                  },
                                                                                                  "mutations": {
                                                                                                    "ORF3a": [
                                                                                                      "G224C"
                                                                                                    ],
                                                                                                    "nuc": [
                                                                                                      "G26062T"
                                                                                                    ]
                                                                                                  }
                                                                                                },
                                                                                                "children": [
                                                                                                  {
                                                                                                    "branch_attrs": {
                                                                                                      "labels": {
                                                                                                        "aa": "ORF3a: I37V"
                                                                                                      },
                                                                                                      "mutations": {
                                                                                                        "ORF3a": [
                                                                                                          "I37V"
                                                                                                        ],
                                                                                                        "nuc": [
                                                                                                          "A25501G"
                                                                                                        ]
                                                                                                      }
                                                                                                    },
                                                                                                    "children": [
                                                                                                      {
                                                                                                        "branch_attrs": {
                                                                                                          "labels": {
                                                                                                            "aa": "N: Q244L; ORF1b: H2388Y; ORF7a: Y75X, Q76-, L77X, *122X"
                                                                                                          },
                                                                                                          "mutations": {
                                                                                                            "N": [
                                                                                                              "Q244L"
                                                                                                            ],
                                                                                                            "ORF1b": [
                                                                                                              "H2388Y"
                                                                                                            ],
                                                                                                            "ORF7a": [
                                                                                                              "Y75X",
                                                                                                              "Q76-",
                                                                                                              "L77X",
                                                                                                              "*122X"
                                                                                                            ],
                                                                                                            "nuc": [
                                                                                                              "C14688T",
                                                                                                              "C20629T",
                                                                                                              "T27618-",
                                                                                                              "C27619-",
                                                                                                              "A27620-",
                                                                                                              "G27621-",
                                                                                                              "T27622-",
                                                                                                              "T27623-",
                                                                                                              "A29004T"
                                                                                                            ]
                                                                                                          }
                                                                                                        },
                                                                                                        "name": "Poland/Masovia-13802/2020",
                                                                                                        "node_attrs": {
                                                                                                          "author": {
                                                                                                            "author": "Maciej Sykulski et al",
                                                                                                            "value": "Maciej Sykulski et al"
                                                                                                          },
                                                                                                          "clade_membership": {
                                                                                                            "value": "20B"
                                                                                                          },
                                                                                                          "country": {
                                                                                                            "value": "Europe"
                                                                                                          },
                                                                                                          "div": 14,
                                                                                                          "division": {
                                                                                                            "value": "Europe"
                                                                                                          },
                                                                                                          "division_exposure": {
                                                                                                            "value": "Europe"
                                                                                                          },
                                                                                                          "gisaid_epi_isl": {
                                                                                                            "value": "EPI_ISL_754913"
                                                                                                          },
                                                                                                          "host": {
                                                                                                            "value": "Human"
                                                                                                          },
                                                                                                          "custom_location": {
                                                                                                            "confidence": {
                                                                                                              "Europe": 1.0
                                                                                                            },
                                                                                                            "entropy": -1.000088900581841e-12,
                                                                                                            "value": "Europe"
                                                                                                          },
                                                                                                          "num_date": {
                                                                                                            "confidence": [
                                                                                                              2020.6898907103825,
                                                                                                              2020.6898907103825
                                                                                                            ],
                                                                                                            "value": 2020.6898907103825
                                                                                                          },
                                                                                                          "originating_lab": {
                                                                                                            "value": "Laboratory Diagnostics and Clinical Immunology of Developmental Age, Medical University of Warsaw"
                                                                                                          },
                                                                                                          "pangolin_lineage": {
                                                                                                            "value": "B.1.1.28"
                                                                                                          },
                                                                                                          "recency": {
                                                                                                            "value": "Older"
                                                                                                          },
                                                                                                          "region": {
                                                                                                            "value": "Europe"
                                                                                                          },
                                                                                                          "region_exposure": {
                                                                                                            "value": "Europe"
                                                                                                          },
                                                                                                          "subclade_membership": {
                                                                                                            "value": "20B"
                                                                                                          },
                                                                                                          "submitting_lab": {
                                                                                                            "value": "genXone SA, Research & Development Laboratory; The Faculty of Mathematics, Informatics and Mechanics of the University of Warsaw"
                                                                                                          },
                                                                                                          "url": "https://www.gisaid.org"
                                                                                                        }
                                                                                                      },
                                                                                                      {
                                                                                                        "branch_attrs": {
                                                                                                          "labels": {
                                                                                                            "aa": "N: M234I; ORF1a: K2120R, A2320V; ORF3a: V88L"
                                                                                                          },
                                                                                                          "mutations": {
                                                                                                            "N": [
                                                                                                              "M234I"
                                                                                                            ],
                                                                                                            "ORF1a": [
                                                                                                              "K2120R",
                                                                                                              "A2320V"
                                                                                                            ],
                                                                                                            "ORF3a": [
                                                                                                              "V88L"
                                                                                                            ],
                                                                                                            "nuc": [
                                                                                                              "A6624G",
                                                                                                              "C7224T",
                                                                                                              "C14265T",
                                                                                                              "G25654T",
                                                                                                              "G26918T",
                                                                                                              "G28975T"
                                                                                                            ]
                                                                                                          }
                                                                                                        },
                                                                                                        "name": "Brazil/SP-871/2020",
                                                                                                        "node_attrs": {

                                                                                                          "author": {
                                                                                                            "author": "Claudio Tavares Sacchi et al",
                                                                                                            "value": "Claudio Tavares Sacchi et al"
                                                                                                          },
                                                                                                          "clade_membership": {
                                                                                                            "value": "20B"
                                                                                                          },
                                                                                                          "country": {
                                                                                                            "value": "Brazil"
                                                                                                          },
                                                                                                          "div": 17,
                                                                                                          "division": {
                                                                                                            "value": "S\u00e3o Paulo"
                                                                                                          },
                                                                                                          "division_exposure": {
                                                                                                            "value": "S\u00e3o Paulo"
                                                                                                          },
                                                                                                          "gisaid_epi_isl": {
                                                                                                            "value": "EPI_ISL_776767"
                                                                                                          },
                                                                                                          "host": {
                                                                                                            "value": "Human"
                                                                                                          },
                                                                                                          "custom_location": {
                                                                                                            "confidence": {
                                                                                                              "Brazil": 0.9999999999999999
                                                                                                            },
                                                                                                            "entropy": -9.99866855976916e-13,
                                                                                                            "value": "Brazil"
                                                                                                          },
                                                                                                          "location": {
                                                                                                            "value": "Candido Mota"
                                                                                                          },
                                                                                                          "num_date": {
                                                                                                            "confidence": [
                                                                                                              2020.905737704918,
                                                                                                              2020.905737704918
                                                                                                            ],
                                                                                                            "value": 2020.905737704918
                                                                                                          },
                                                                                                          "originating_lab": {
                                                                                                            "value": "Instituto Adolfo Lutz - Regional de Marilia"
                                                                                                          },
                                                                                                          "pangolin_lineage": {
                                                                                                            "value": "B.1.1.28"
                                                                                                          },
                                                                                                          "recency": {
                                                                                                            "value": "Older"
                                                                                                          },
                                                                                                          "region": {
                                                                                                            "value": "South America"
                                                                                                          },
                                                                                                          "region_exposure": {
                                                                                                            "value": "South America"
                                                                                                          },

                                                                                                          "subclade_membership": {
                                                                                                            "value": "20B"
                                                                                                          },
                                                                                                          "submitting_lab": {
                                                                                                            "value": "Instituto Adolfo Lutz, Interdiciplinary Procedures Center, Strategic Laboratory"
                                                                                                          },
                                                                                                          "url": "https://www.gisaid.org"
                                                                                                        }
                                                                                                      }
                                                                                                    ],
                                                                                                    "name": "NODE_0001960",
                                                                                                    "node_attrs": {
                                                                                                      "clade_membership": {
                                                                                                        "value": "20B"
                                                                                                      },
                                                                                                      "div": 11,
                                                                                                      "custom_location": {
                                                                                                        "confidence": {
                                                                                                          "Brazil": 0.9451202960467668,
                                                                                                          "Europe": 0.01889074625810159,
                                                                                                          "Rio Grande do Sul": 0.024693735297148578,
                                                                                                          "South America": 0.010293325382403486
                                                                                                        },
                                                                                                        "entropy": 0.2746423474815203,
                                                                                                        "value": "Brazil"
                                                                                                      },
                                                                                                      "num_date": {
                                                                                                        "confidence": [
                                                                                                          2020.3732737833757,
                                                                                                          2020.6337027858153
                                                                                                        ],
                                                                                                        "value": 2020.560522300663
                                                                                                      },
                                                                                                      "subclade_membership": {
                                                                                                        "value": "20B"
                                                                                                      }
                                                                                                    }
                                                                                                  },
                                                                                                  {
                                                                                                    "branch_attrs": {
                                                                                                      "labels": {
                                                                                                        "aa": "ORF1a: L4126F; ORF1b: A2222V"
                                                                                                      },
                                                                                                      "mutations": {
                                                                                                        "ORF1a": [
                                                                                                          "L4126F"
                                                                                                        ],
                                                                                                        "ORF1b": [
                                                                                                          "A2222V"
                                                                                                        ],
                                                                                                        "nuc": [
                                                                                                          "C7840T",
                                                                                                          "C11704T",
                                                                                                          "C12641T",
                                                                                                          "C20132T"
                                                                                                        ]
                                                                                                      }
                                                                                                    },
                                                                                                    "children": [
                                                                                                      {
                                                                                                        "branch_attrs": {
                                                                                                          "mutations": {}
                                                                                                        },
                                                                                                        "children": [
                                                                                                          {
                                                                                                            "branch_attrs": {
                                                                                                              "labels": {
                                                                                                                "aa": "ORF1b: A2431V"
                                                                                                              },
                                                                                                              "mutations": {
                                                                                                                "ORF1b": [
                                                                                                                  "A2431V"
                                                                                                                ],
                                                                                                                "nuc": [
                                                                                                                  "T3967A",
                                                                                                                  "C20759T",
                                                                                                                  "C26022T"
                                                                                                                ]
                                                                                                              }
                                                                                                            },
                                                                                                            "name": "Brazil/22236CVL/2020",
                                                                                                            "node_attrs": {

                                                                                                              "author": {
                                                                                                                "author": "Sant'Anna et al.",
                                                                                                                "value": "Sant'Anna et al."
                                                                                                              },
                                                                                                              "clade_membership": {
                                                                                                                "value": "20B"
                                                                                                              },
                                                                                                              "country": {
                                                                                                                "value": "Brazil"
                                                                                                              },
                                                                                                              "div": 17,
                                                                                                              "division": {
                                                                                                                "value": "Rio Grande do Sul"
                                                                                                              },
                                                                                                              "division_exposure": {
                                                                                                                "value": "Rio Grande do Sul"
                                                                                                              },
                                                                                                              "host": {
                                                                                                                "value": "human"
                                                                                                              },
                                                                                                              "custom_location": {
                                                                                                                "confidence": {
                                                                                                                  "Rio Grande do Sul": 1.0
                                                                                                                },
                                                                                                                "entropy": -1.000088900581841e-12,
                                                                                                                "value": "Rio Grande do Sul"
                                                                                                              },
                                                                                                              "location": {
                                                                                                                "value": "Porto Alegre"
                                                                                                              },
                                                                                                              "num_date": {
                                                                                                                "confidence": [
                                                                                                                  2020.766393442623,
                                                                                                                  2020.766393442623
                                                                                                                ],
                                                                                                                "value": 2020.766393442623
                                                                                                              },
                                                                                                              "originating_lab": {
                                                                                                                "value": "Diretoria de Vigil\u00e2ncia em Sa\u00fade"
                                                                                                              },
                                                                                                              "pangolin_lineage": {
                                                                                                                "value": "B.1.1.28"
                                                                                                              },
                                                                                                              "recency": {
                                                                                                                "value": "1-2 days ago"
                                                                                                              },
                                                                                                              "regiao": {
                                                                                                                "value": "porto_alegre"
                                                                                                              },
                                                                                                              "region": {
                                                                                                                "value": "South America"
                                                                                                              },
                                                                                                              "region_exposure": {
                                                                                                                "value": "South America"
                                                                                                              },

                                                                                                              "subclade_membership": {
                                                                                                                "value": "20B"
                                                                                                              },
                                                                                                              "submitting_lab": {
                                                                                                                "value": "epiclin"
                                                                                                              }
                                                                                                            }
                                                                                                          },
                                                                                                          {
                                                                                                            "branch_attrs": {
                                                                                                              "mutations": {
                                                                                                                "nuc": [
                                                                                                                  "C125T",
                                                                                                                  "T17751G",
                                                                                                                  "C23635T",
                                                                                                                  "C24826T",
                                                                                                                  "A28877T",
                                                                                                                  "G28878C"
                                                                                                                ]
                                                                                                              }
                                                                                                            },
                                                                                                            "name": "Brazil/MS-1250/2020",
                                                                                                            "node_attrs": {

                                                                                                              "author": {
                                                                                                                "author": "Claudio Tavares Sacchi et al",
                                                                                                                "value": "Claudio Tavares Sacchi et al"
                                                                                                              },
                                                                                                              "clade_membership": {
                                                                                                                "value": "20B"
                                                                                                              },
                                                                                                              "country": {
                                                                                                                "value": "Brazil"
                                                                                                              },
                                                                                                              "div": 20,
                                                                                                              "division": {
                                                                                                                "value": "Mato Grosso do Sul"
                                                                                                              },
                                                                                                              "division_exposure": {
                                                                                                                "value": "Mato Grosso do Sul"
                                                                                                              },
                                                                                                              "gisaid_epi_isl": {
                                                                                                                "value": "EPI_ISL_1040826"
                                                                                                              },
                                                                                                              "host": {
                                                                                                                "value": "Human"
                                                                                                              },
                                                                                                              "custom_location": {
                                                                                                                "confidence": {
                                                                                                                  "Brazil": 1.0
                                                                                                                },
                                                                                                                "entropy": -1.000088900581841e-12,
                                                                                                                "value": "Brazil"
                                                                                                              },
                                                                                                              "location": {
                                                                                                                "value": "Maracaju"
                                                                                                              },
                                                                                                              "num_date": {
                                                                                                                "confidence": [
                                                                                                                  2020.8237704918033,
                                                                                                                  2020.8237704918033
                                                                                                                ],
                                                                                                                "value": 2020.8237704918033
                                                                                                              },
                                                                                                              "originating_lab": {
                                                                                                                "value": "LACEN do Mato Grosso do Sul"
                                                                                                              },
                                                                                                              "pangolin_lineage": {
                                                                                                                "value": "B.1.1.28"
                                                                                                              },
                                                                                                              "recency": {
                                                                                                                "value": "One week ago"
                                                                                                              },
                                                                                                              "region": {
                                                                                                                "value": "South America"
                                                                                                              },
                                                                                                              "region_exposure": {
                                                                                                                "value": "South America"
                                                                                                              },

                                                                                                              "subclade_membership": {
                                                                                                                "value": "20B"
                                                                                                              },
                                                                                                              "submitting_lab": {
                                                                                                                "value": "Instituto Adolfo Lutz, Interdiciplinary Procedures Center, Strategic Laboratory"
                                                                                                              },
                                                                                                              "url": "https://www.gisaid.org"
                                                                                                            }
                                                                                                          }
                                                                                                        ],
                                                                                                        "name": "NODE_0003996",
                                                                                                        "node_attrs": {
                                                                                                          "clade_membership": {
                                                                                                            "value": "20B"
                                                                                                          },
                                                                                                          "div": 14,
                                                                                                          "custom_location": {
                                                                                                            "confidence": {
                                                                                                              "Brazil": 0.44641609289371414,
                                                                                                              "Rio Grande do Sul": 0.5534489109360363
                                                                                                            },
                                                                                                            "entropy": 0.6887191058072466,
                                                                                                            "value": "Rio Grande do Sul"
                                                                                                          },
                                                                                                          "num_date": {
                                                                                                            "confidence": [
                                                                                                              2020.4217298181352,
                                                                                                              2020.6522437141875
                                                                                                            ],
                                                                                                            "value": 2020.5910441371443
                                                                                                          },
                                                                                                          "subclade_membership": {
                                                                                                            "value": "20B"
                                                                                                          }
                                                                                                        }
                                                                                                      },
                                                                                                      {
                                                                                                        "branch_attrs": {
                                                                                                          "labels": {
                                                                                                            "aa": "ORF1a: T1682I"
                                                                                                          },
                                                                                                          "mutations": {
                                                                                                            "ORF1a": [
                                                                                                              "T1682I"
                                                                                                            ],
                                                                                                            "nuc": [
                                                                                                              "C5310T"
                                                                                                            ]
                                                                                                          }
                                                                                                        },
                                                                                                        "children": [
                                                                                                          {
                                                                                                            "branch_attrs": {
                                                                                                              "labels": {
                                                                                                                "aa": "ORF1b: G2610C"
                                                                                                              },
                                                                                                              "mutations": {
                                                                                                                "ORF1b": [
                                                                                                                  "G2610C"
                                                                                                                ],
                                                                                                                "nuc": [
                                                                                                                  "G21295T",
                                                                                                                  "C29750T"
                                                                                                                ]
                                                                                                              }
                                                                                                            },
                                                                                                            "name": "Brazil/14766CVL/2020",
                                                                                                            "node_attrs": {

                                                                                                              "author": {
                                                                                                                "author": "Sant'Anna et al.",
                                                                                                                "value": "Sant'Anna et al."
                                                                                                              },
                                                                                                              "clade_membership": {
                                                                                                                "value": "20B"
                                                                                                              },
                                                                                                              "country": {
                                                                                                                "value": "Brazil"
                                                                                                              },
                                                                                                              "div": 17,
                                                                                                              "division": {
                                                                                                                "value": "Rio Grande do Sul"
                                                                                                              },
                                                                                                              "division_exposure": {
                                                                                                                "value": "Rio Grande do Sul"
                                                                                                              },
                                                                                                              "host": {
                                                                                                                "value": "human"
                                                                                                              },
                                                                                                              "custom_location": {
                                                                                                                "confidence": {
                                                                                                                  "Rio Grande do Sul": 1.0
                                                                                                                },
                                                                                                                "entropy": -1.000088900581841e-12,
                                                                                                                "value": "Rio Grande do Sul"
                                                                                                              },
                                                                                                              "location": {
                                                                                                                "value": "Riozinho"
                                                                                                              },
                                                                                                              "num_date": {
                                                                                                                "confidence": [
                                                                                                                  2020.627049180328,
                                                                                                                  2020.627049180328
                                                                                                                ],
                                                                                                                "value": 2020.627049180328
                                                                                                              },
                                                                                                              "originating_lab": {
                                                                                                                "value": "Unidade B\u00e1sica de Sa\u00fade de Riozinho"
                                                                                                              },
                                                                                                              "pangolin_lineage": {
                                                                                                                "value": "B.1.1.28"
                                                                                                              },
                                                                                                              "recency": {
                                                                                                                "value": "1-2 days ago"
                                                                                                              },
                                                                                                              "regiao": {
                                                                                                                "value": "taquara"
                                                                                                              },
                                                                                                              "region": {
                                                                                                                "value": "South America"
                                                                                                              },
                                                                                                              "region_exposure": {
                                                                                                                "value": "South America"
                                                                                                              },

                                                                                                              "subclade_membership": {
                                                                                                                "value": "20B"
                                                                                                              },
                                                                                                              "submitting_lab": {
                                                                                                                "value": "epiclin"
                                                                                                              }
                                                                                                            }
                                                                                                          },
                                                                                                          {
                                                                                                            "branch_attrs": {
                                                                                                              "labels": {
                                                                                                                "aa": "ORF7a: Q94*; S: D796Y"
                                                                                                              },
                                                                                                              "mutations": {
                                                                                                                "ORF7a": [
                                                                                                                  "Q94*"
                                                                                                                ],
                                                                                                                "S": [
                                                                                                                  "D796Y"
                                                                                                                ],
                                                                                                                "nuc": [
                                                                                                                  "C21697T",
                                                                                                                  "G23948T",
                                                                                                                  "C27673T"
                                                                                                                ]
                                                                                                              }
                                                                                                            },
                                                                                                            "children": [
                                                                                                              {
                                                                                                                "branch_attrs": {
                                                                                                                  "mutations": {
                                                                                                                    "nuc": [
                                                                                                                      "C1912T"
                                                                                                                    ]
                                                                                                                  }
                                                                                                                },
                                                                                                                "name": "Brazil/20017CVL/2020",
                                                                                                                "node_attrs": {

                                                                                                                  "author": {
                                                                                                                    "author": "Sant'Anna et al.",
                                                                                                                    "value": "Sant'Anna et al."
                                                                                                                  },
                                                                                                                  "clade_membership": {
                                                                                                                    "value": "20B"
                                                                                                                  },
                                                                                                                  "country": {
                                                                                                                    "value": "Brazil"
                                                                                                                  },
                                                                                                                  "div": 19,
                                                                                                                  "division": {
                                                                                                                    "value": "Rio Grande do Sul"
                                                                                                                  },
                                                                                                                  "division_exposure": {
                                                                                                                    "value": "Rio Grande do Sul"
                                                                                                                  },
                                                                                                                  "host": {
                                                                                                                    "value": "human"
                                                                                                                  },
                                                                                                                  "custom_location": {
                                                                                                                    "confidence": {
                                                                                                                      "Rio Grande do Sul": 1.0
                                                                                                                    },
                                                                                                                    "entropy": -1.000088900581841e-12,
                                                                                                                    "value": "Rio Grande do Sul"
                                                                                                                  },
                                                                                                                  "location": {
                                                                                                                    "value": "Rolante"
                                                                                                                  },
                                                                                                                  "num_date": {
                                                                                                                    "confidence": [
                                                                                                                      2020.7281420765028,
                                                                                                                      2020.7281420765028
                                                                                                                    ],
                                                                                                                    "value": 2020.7281420765028
                                                                                                                  },
                                                                                                                  "originating_lab": {
                                                                                                                    "value": "CENTRO MUNICIPAL DE SAUDE DE ROLANTE"
                                                                                                                  },
                                                                                                                  "pangolin_lineage": {
                                                                                                                    "value": "B.1.1.28"
                                                                                                                  },
                                                                                                                  "recency": {
                                                                                                                    "value": "1-2 days ago"
                                                                                                                  },
                                                                                                                  "regiao": {
                                                                                                                    "value": "taquara"
                                                                                                                  },
                                                                                                                  "region": {
                                                                                                                    "value": "South America"
                                                                                                                  },
                                                                                                                  "region_exposure": {
                                                                                                                    "value": "South America"
                                                                                                                  },

                                                                                                                  "subclade_membership": {
                                                                                                                    "value": "20B"
                                                                                                                  },
                                                                                                                  "submitting_lab": {
                                                                                                                    "value": "epiclin"
                                                                                                                  }
                                                                                                                }
                                                                                                              },
                                                                                                              {
                                                                                                                "branch_attrs": {
                                                                                                                  "mutations": {}
                                                                                                                },
                                                                                                                "name": "Brazil/21331CVL/2020",
                                                                                                                "node_attrs": {

                                                                                                                  "author": {
                                                                                                                    "author": "Sant'Anna et al.",
                                                                                                                    "value": "Sant'Anna et al."
                                                                                                                  },
                                                                                                                  "clade_membership": {
                                                                                                                    "value": "20B"
                                                                                                                  },
                                                                                                                  "country": {
                                                                                                                    "value": "Brazil"
                                                                                                                  },
                                                                                                                  "div": 18,
                                                                                                                  "division": {
                                                                                                                    "value": "Rio Grande do Sul"
                                                                                                                  },
                                                                                                                  "division_exposure": {
                                                                                                                    "value": "Rio Grande do Sul"
                                                                                                                  },
                                                                                                                  "host": {
                                                                                                                    "value": "human"
                                                                                                                  },
                                                                                                                  "custom_location": {
                                                                                                                    "confidence": {
                                                                                                                      "Rio Grande do Sul": 1.0
                                                                                                                    },
                                                                                                                    "entropy": -1.000088900581841e-12,
                                                                                                                    "value": "Rio Grande do Sul"
                                                                                                                  },
                                                                                                                  "location": {
                                                                                                                    "value": "Taquara"
                                                                                                                  },
                                                                                                                  "num_date": {
                                                                                                                    "confidence": [
                                                                                                                      2020.75,
                                                                                                                      2020.75
                                                                                                                    ],
                                                                                                                    "value": 2020.75
                                                                                                                  },
                                                                                                                  "originating_lab": {
                                                                                                                    "value": "SECRETARIA MUNICIPAL DE SAUDE DE TAQUARA"
                                                                                                                  },
                                                                                                                  "pangolin_lineage": {
                                                                                                                    "value": "B.1.1.28"
                                                                                                                  },
                                                                                                                  "recency": {
                                                                                                                    "value": "1-2 days ago"
                                                                                                                  },
                                                                                                                  "regiao": {
                                                                                                                    "value": "taquara"
                                                                                                                  },
                                                                                                                  "region": {
                                                                                                                    "value": "South America"
                                                                                                                  },
                                                                                                                  "region_exposure": {
                                                                                                                    "value": "South America"
                                                                                                                  },

                                                                                                                  "subclade_membership": {
                                                                                                                    "value": "20B"
                                                                                                                  },
                                                                                                                  "submitting_lab": {
                                                                                                                    "value": "epiclin"
                                                                                                                  }
                                                                                                                }
                                                                                                              }
                                                                                                            ],
                                                                                                            "name": "NODE_0001964",
                                                                                                            "node_attrs": {
                                                                                                              "clade_membership": {
                                                                                                                "value": "20B"
                                                                                                              },
                                                                                                              "div": 18,
                                                                                                              "custom_location": {
                                                                                                                "confidence": {
                                                                                                                  "Brazil": 0.0037185086230517393,
                                                                                                                  "Rio Grande do Sul": 0.9962788513401577
                                                                                                                },
                                                                                                                "entropy": 0.024552895266711557,
                                                                                                                "value": "Rio Grande do Sul"
                                                                                                              },
                                                                                                              "num_date": {
                                                                                                                "confidence": [
                                                                                                                  2020.6640670598206,
                                                                                                                  2020.7281420765028
                                                                                                                ],
                                                                                                                "value": 2020.7086266046415
                                                                                                              },
                                                                                                              "subclade_membership": {
                                                                                                                "value": "20B"
                                                                                                              }
                                                                                                            }
                                                                                                          }
                                                                                                        ],
                                                                                                        "name": "NODE_0001963",
                                                                                                        "node_attrs": {
                                                                                                          "clade_membership": {
                                                                                                            "value": "20B"
                                                                                                          },
                                                                                                          "div": 15,
                                                                                                          "custom_location": {
                                                                                                            "confidence": {
                                                                                                              "Brazil": 0.03818027919843631,
                                                                                                              "Rio Grande do Sul": 0.9617982324794037
                                                                                                            },
                                                                                                            "entropy": 0.16238190810670453,
                                                                                                            "value": "Rio Grande do Sul"
                                                                                                          },
                                                                                                          "num_date": {
                                                                                                            "confidence": [
                                                                                                              2020.4925757991077,
                                                                                                              2020.619602104124
                                                                                                            ],
                                                                                                            "value": 2020.5897914514196
                                                                                                          },
                                                                                                          "subclade_membership": {
                                                                                                            "value": "20B"
                                                                                                          }
                                                                                                        }
                                                                                                      }
                                                                                                    ],
                                                                                                    "name": "NODE_0001961",
                                                                                                    "node_attrs": {
                                                                                                      "clade_membership": {
                                                                                                        "value": "20B"
                                                                                                      },
                                                                                                      "div": 14,
                                                                                                      "custom_location": {
                                                                                                        "confidence": {
                                                                                                          "Brazil": 0.43975369680323395,
                                                                                                          "Rio Grande do Sul": 0.5600812629241522
                                                                                                        },
                                                                                                        "entropy": 0.6874645502813036,
                                                                                                        "value": "Rio Grande do Sul"
                                                                                                      },
                                                                                                      "num_date": {
                                                                                                        "confidence": [
                                                                                                          2020.426531767435,
                                                                                                          2020.6112653014295
                                                                                                        ],
                                                                                                        "value": 2020.5495370570088
                                                                                                      },
                                                                                                      "subclade_membership": {
                                                                                                        "value": "20B"
                                                                                                      }
                                                                                                    }
                                                                                                  }
                                                                                                ],
                                                                                                "name": "NODE_0001959",
                                                                                                "node_attrs": {
                                                                                                  "clade_membership": {
                                                                                                    "value": "20B"
                                                                                                  },
                                                                                                  "div": 10,
                                                                                                  "custom_location": {
                                                                                                    "confidence": {
                                                                                                      "Brazil": 0.8730767077005148,
                                                                                                      "Rio Grande do Sul": 0.12545281834019423
                                                                                                    },
                                                                                                    "entropy": 0.38969227735180356,
                                                                                                    "value": "Brazil"
                                                                                                  },
                                                                                                  "num_date": {
                                                                                                    "confidence": [
                                                                                                      2020.2305447154813,
                                                                                                      2020.5154320506776
                                                                                                    ],
                                                                                                    "value": 2020.4174100181615
                                                                                                  },
                                                                                                  "subclade_membership": {
                                                                                                    "value": "20B"
                                                                                                  }
                                                                                                }
                                                                                              },
                                                                                              {
                                                                                                "branch_attrs": {
                                                                                                  "mutations": {}
                                                                                                },
                                                                                                "children": [
                                                                                                  {
                                                                                                    "branch_attrs": {
                                                                                                      "mutations": {
                                                                                                        "nuc": [
                                                                                                          "C19185T",
                                                                                                          "C29666T"
                                                                                                        ]
                                                                                                      }
                                                                                                    },
                                                                                                    "children": [
                                                                                                      {
                                                                                                        "branch_attrs": {
                                                                                                          "labels": {
                                                                                                            "aa": "ORF1a: T403I"
                                                                                                          },
                                                                                                          "mutations": {
                                                                                                            "ORF1a": [
                                                                                                              "T403I"
                                                                                                            ],
                                                                                                            "nuc": [
                                                                                                              "C203T",
                                                                                                              "C1473T",
                                                                                                              "C2245T",
                                                                                                              "T4120C",
                                                                                                              "C6896T",
                                                                                                              "C9430T",
                                                                                                              "C11767T",
                                                                                                              "C27600T"
                                                                                                            ]
                                                                                                          }
                                                                                                        },
                                                                                                        "name": "Brazil/RS-00610/2020",
                                                                                                        "node_attrs": {

                                                                                                          "author": {
                                                                                                            "author": "Felipe Benites et al",
                                                                                                            "value": "Felipe Benites et al"
                                                                                                          },
                                                                                                          "clade_membership": {
                                                                                                            "value": "20B"
                                                                                                          },
                                                                                                          "country": {
                                                                                                            "value": "Brazil"
                                                                                                          },
                                                                                                          "div": 19,
                                                                                                          "division": {
                                                                                                            "value": "Rio Grande do Sul"
                                                                                                          },
                                                                                                          "division_exposure": {
                                                                                                            "value": "Rio Grande do Sul"
                                                                                                          },
                                                                                                          "gisaid_epi_isl": {
                                                                                                            "value": "EPI_ISL_770562"
                                                                                                          },
                                                                                                          "host": {
                                                                                                            "value": "Human"
                                                                                                          },
                                                                                                          "custom_location": {
                                                                                                            "confidence": {
                                                                                                              "Rio Grande do Sul": 1.0
                                                                                                            },
                                                                                                            "entropy": -1.000088900581841e-12,
                                                                                                            "value": "Rio Grande do Sul"
                                                                                                          },
                                                                                                          "location": {
                                                                                                            "value": "Garibaldi"
                                                                                                          },
                                                                                                          "num_date": {
                                                                                                            "confidence": [
                                                                                                              2020.8975409836066,
                                                                                                              2020.8975409836066
                                                                                                            ],
                                                                                                            "value": 2020.8975409836066
                                                                                                          },
                                                                                                          "originating_lab": {
                                                                                                            "value": "Laborat\u00f3rio de Microbiologia Molecular - Universidade FEEVALE"
                                                                                                          },
                                                                                                          "pangolin_lineage": {
                                                                                                            "value": "B.1.1.28"
                                                                                                          },
                                                                                                          "recency": {
                                                                                                            "value": "Older"
                                                                                                          },
                                                                                                          "region": {
                                                                                                            "value": "South America"
                                                                                                          },
                                                                                                          "region_exposure": {
                                                                                                            "value": "South America"
                                                                                                          },

                                                                                                          "subclade_membership": {
                                                                                                            "value": "20B"
                                                                                                          },
                                                                                                          "submitting_lab": {
                                                                                                            "value": "Bioinformatics Laboratory / LNCC"
                                                                                                          },
                                                                                                          "url": "https://www.gisaid.org"
                                                                                                        }
                                                                                                      },
                                                                                                      {
                                                                                                        "branch_attrs": {
                                                                                                          "labels": {
                                                                                                            "aa": "N: T271I; ORF1a: N1076S"
                                                                                                          },
                                                                                                          "mutations": {
                                                                                                            "N": [
                                                                                                              "T271I"
                                                                                                            ],
                                                                                                            "ORF1a": [
                                                                                                              "N1076S"
                                                                                                            ],
                                                                                                            "nuc": [
                                                                                                              "A3492G",
                                                                                                              "C11833T",
                                                                                                              "C12784T",
                                                                                                              "C13297T",
                                                                                                              "C17745T",
                                                                                                              "C29085T",
                                                                                                              "C29137T",
                                                                                                              "A29467G"
                                                                                                            ]
                                                                                                          }
                                                                                                        },
                                                                                                        "name": "Brazil/RS-00627/2020",
                                                                                                        "node_attrs": {

                                                                                                          "author": {
                                                                                                            "author": "Felipe Benites et al",
                                                                                                            "value": "Felipe Benites et al"
                                                                                                          },
                                                                                                          "clade_membership": {
                                                                                                            "value": "20B"
                                                                                                          },
                                                                                                          "country": {
                                                                                                            "value": "Brazil"
                                                                                                          },
                                                                                                          "div": 19,
                                                                                                          "division": {
                                                                                                            "value": "Rio Grande do Sul"
                                                                                                          },
                                                                                                          "division_exposure": {
                                                                                                            "value": "Rio Grande do Sul"
                                                                                                          },
                                                                                                          "gisaid_epi_isl": {
                                                                                                            "value": "EPI_ISL_770577"
                                                                                                          },
                                                                                                          "host": {
                                                                                                            "value": "Human"
                                                                                                          },
                                                                                                          "custom_location": {
                                                                                                            "confidence": {
                                                                                                              "Rio Grande do Sul": 1.0
                                                                                                            },
                                                                                                            "entropy": -1.000088900581841e-12,
                                                                                                            "value": "Rio Grande do Sul"
                                                                                                          },
                                                                                                          "location": {
                                                                                                            "value": "Canoas"
                                                                                                          },
                                                                                                          "num_date": {
                                                                                                            "confidence": [
                                                                                                              2020.8975409836066,
                                                                                                              2020.8975409836066
                                                                                                            ],
                                                                                                            "value": 2020.8975409836066
                                                                                                          },
                                                                                                          "originating_lab": {
                                                                                                            "value": "Laborat\u00f3rio de Microbiologia Molecular - Universidade FEEVALE"
                                                                                                          },
                                                                                                          "pangolin_lineage": {
                                                                                                            "value": "B.1.1.28"
                                                                                                          },
                                                                                                          "recency": {
                                                                                                            "value": "Older"
                                                                                                          },
                                                                                                          "region": {
                                                                                                            "value": "South America"
                                                                                                          },
                                                                                                          "region_exposure": {
                                                                                                            "value": "South America"
                                                                                                          },

                                                                                                          "subclade_membership": {
                                                                                                            "value": "20B"
                                                                                                          },
                                                                                                          "submitting_lab": {
                                                                                                            "value": "Bioinformatics Laboratory / LNCC"
                                                                                                          },
                                                                                                          "url": "https://www.gisaid.org"
                                                                                                        }
                                                                                                      }
                                                                                                    ],
                                                                                                    "name": "NODE_0001926",
                                                                                                    "node_attrs": {
                                                                                                      "clade_membership": {
                                                                                                        "value": "20B"
                                                                                                      },
                                                                                                      "div": 11,
                                                                                                      "custom_location": {
                                                                                                        "confidence": {
                                                                                                          "Brazil": 0.06696789941344634,
                                                                                                          "Rio Grande do Sul": 0.9329940356028451
                                                                                                        },
                                                                                                        "entropy": 0.24617026417945667,
                                                                                                        "value": "Rio Grande do Sul"
                                                                                                      },
                                                                                                      "num_date": {
                                                                                                        "confidence": [
                                                                                                          2020.316213564479,
                                                                                                          2020.6989069124456
                                                                                                        ],
                                                                                                        "value": 2020.4760479497972
                                                                                                      },
                                                                                                      "subclade_membership": {
                                                                                                        "value": "20B"
                                                                                                      }
                                                                                                    }
                                                                                                  },
                                                                                                  {
                                                                                                    "branch_attrs": {
                                                                                                      "mutations": {}
                                                                                                    },
                                                                                                    "children": [
                                                                                                      {
                                                                                                        "branch_attrs": {
                                                                                                          "labels": {
                                                                                                            "aa": "ORF1a: T999I; ORF1b: P2633S; S: N439K"
                                                                                                          },
                                                                                                          "mutations": {
                                                                                                            "ORF1a": [
                                                                                                              "T999I"
                                                                                                            ],
                                                                                                            "ORF1b": [
                                                                                                              "P2633S"
                                                                                                            ],
                                                                                                            "S": [
                                                                                                              "N439K"
                                                                                                            ],
                                                                                                            "nuc": [
                                                                                                              "C3261T",
                                                                                                              "C10369T",
                                                                                                              "C14937T",
                                                                                                              "C21364T",
                                                                                                              "C22879G"
                                                                                                            ]
                                                                                                          }
                                                                                                        },
                                                                                                        "children": [
                                                                                                          {
                                                                                                            "branch_attrs": {
                                                                                                              "labels": {
                                                                                                                "aa": "ORF1b: M1586I, C1740F; S: L5F"
                                                                                                              },
                                                                                                              "mutations": {
                                                                                                                "ORF1b": [
                                                                                                                  "M1586I",
                                                                                                                  "C1740F"
                                                                                                                ],
                                                                                                                "S": [
                                                                                                                  "L5F"
                                                                                                                ],
                                                                                                                "nuc": [
                                                                                                                  "G18225T",
                                                                                                                  "G18686T",
                                                                                                                  "C21575T",
                                                                                                                  "C29563T"
                                                                                                                ]
                                                                                                              }
                                                                                                            },
                                                                                                            "name": "Brazil/RJ-00422/2020",
                                                                                                            "node_attrs": {

                                                                                                              "author": {
                                                                                                                "author": "Carolina M Voloch et al",
                                                                                                                "value": "Carolina M Voloch et al"
                                                                                                              },
                                                                                                              "clade_membership": {
                                                                                                                "value": "20B"
                                                                                                              },
                                                                                                              "country": {
                                                                                                                "value": "Brazil"
                                                                                                              },
                                                                                                              "div": 18,
                                                                                                              "division": {
                                                                                                                "value": "Rio de Janeiro"
                                                                                                              },
                                                                                                              "division_exposure": {
                                                                                                                "value": "Rio de Janeiro"
                                                                                                              },
                                                                                                              "gisaid_epi_isl": {
                                                                                                                "value": "EPI_ISL_717824"
                                                                                                              },
                                                                                                              "host": {
                                                                                                                "value": "Human"
                                                                                                              },
                                                                                                              "custom_location": {
                                                                                                                "confidence": {
                                                                                                                  "Brazil": 1.0
                                                                                                                },
                                                                                                                "entropy": -1.000088900581841e-12,
                                                                                                                "value": "Brazil"
                                                                                                              },
                                                                                                              "location": {
                                                                                                                "value": "Rio de Janeiro"
                                                                                                              },
                                                                                                              "num_date": {
                                                                                                                "confidence": [
                                                                                                                  2020.8265027322404,
                                                                                                                  2020.8265027322404
                                                                                                                ],
                                                                                                                "value": 2020.8265027322404
                                                                                                              },
                                                                                                              "originating_lab": {
                                                                                                                "value": "Laboratorio de Virologia Molecular / UFRJ"
                                                                                                              },
                                                                                                              "pangolin_lineage": {
                                                                                                                "value": "B.1.1.28"
                                                                                                              },
                                                                                                              "recency": {
                                                                                                                "value": "Older"
                                                                                                              },
                                                                                                              "region": {
                                                                                                                "value": "South America"
                                                                                                              },
                                                                                                              "region_exposure": {
                                                                                                                "value": "South America"
                                                                                                              },

                                                                                                              "subclade_membership": {
                                                                                                                "value": "20B"
                                                                                                              },
                                                                                                              "submitting_lab": {
                                                                                                                "value": "Bioinformatics Laboratory / LNCC"
                                                                                                              },
                                                                                                              "url": "https://www.gisaid.org"
                                                                                                            }
                                                                                                          },
                                                                                                          {
                                                                                                            "branch_attrs": {
                                                                                                              "labels": {
                                                                                                                "aa": "ORF1a: P2055S, S2797F, L3644F"
                                                                                                              },
                                                                                                              "mutations": {
                                                                                                                "ORF1a": [
                                                                                                                  "P2055S",
                                                                                                                  "S2797F",
                                                                                                                  "L3644F"
                                                                                                                ],
                                                                                                                "nuc": [
                                                                                                                  "C6428T",
                                                                                                                  "C8655T",
                                                                                                                  "C11195T"
                                                                                                                ]
                                                                                                              }
                                                                                                            },
                                                                                                            "name": "Brazil/AM-20842657BJ/2020",
                                                                                                            "node_attrs": {

                                                                                                              "author": {
                                                                                                                "author": "Valdinete Nascimento et al",
                                                                                                                "value": "Valdinete Nascimento et al B"
                                                                                                              },
                                                                                                              "clade_membership": {
                                                                                                                "value": "20B"
                                                                                                              },
                                                                                                              "country": {
                                                                                                                "value": "Brazil"
                                                                                                              },
                                                                                                              "div": 17,
                                                                                                              "division": {
                                                                                                                "value": "Amazonas BR"
                                                                                                              },
                                                                                                              "division_exposure": {
                                                                                                                "value": "Amazonas BR"
                                                                                                              },
                                                                                                              "gisaid_epi_isl": {
                                                                                                                "value": "EPI_ISL_1068135"
                                                                                                              },
                                                                                                              "host": {
                                                                                                                "value": "Human"
                                                                                                              },
                                                                                                              "custom_location": {
                                                                                                                "confidence": {
                                                                                                                  "Brazil": 1.0
                                                                                                                },
                                                                                                                "entropy": -1.000088900581841e-12,
                                                                                                                "value": "Brazil"
                                                                                                              },
                                                                                                              "location": {
                                                                                                                "value": "Manaus"
                                                                                                              },
                                                                                                              "num_date": {
                                                                                                                "confidence": [
                                                                                                                  2020.8784153005465,
                                                                                                                  2020.8784153005465
                                                                                                                ],
                                                                                                                "value": 2020.8784153005465
                                                                                                              },
                                                                                                              "originating_lab": {
                                                                                                                "value": "Laboratorio de Ecologia de Doencas Transmissiveis na Amazonia, Instituto Leonidas e Maria Deane - Fiocruz Amazonia"
                                                                                                              },
                                                                                                              "pangolin_lineage": {
                                                                                                                "value": "B.1.1.28"
                                                                                                              },
                                                                                                              "recency": {
                                                                                                                "value": "One week ago"
                                                                                                              },
                                                                                                              "region": {
                                                                                                                "value": "South America"
                                                                                                              },
                                                                                                              "region_exposure": {
                                                                                                                "value": "South America"
                                                                                                              },

                                                                                                              "subclade_membership": {
                                                                                                                "value": "20B"
                                                                                                              },
                                                                                                              "submitting_lab": {
                                                                                                                "value": "Laboratorio de Ecologia de Doencas Transmissiveis na Amazonia, Instituto Leonidas e Maria Deane - Fiocruz Amazonia"
                                                                                                              },
                                                                                                              "url": "https://www.gisaid.org"
                                                                                                            }
                                                                                                          }
                                                                                                        ],
                                                                                                        "name": "NODE_0001920",
                                                                                                        "node_attrs": {
                                                                                                          "clade_membership": {
                                                                                                            "value": "20B"
                                                                                                          },
                                                                                                          "div": 14,
                                                                                                          "custom_location": {
                                                                                                            "confidence": {
                                                                                                              "Brazil": 0.997335370437266,
                                                                                                              "Rio Grande do Sul": 0.0025409393996533645
                                                                                                            },
                                                                                                            "entropy": 0.019004672714245198,
                                                                                                            "value": "Brazil"
                                                                                                          },
                                                                                                          "num_date": {
                                                                                                            "confidence": [
                                                                                                              2020.4782356688584,
                                                                                                              2020.7731244490558
                                                                                                            ],
                                                                                                            "value": 2020.704528052559
                                                                                                          },
                                                                                                          "subclade_membership": {
                                                                                                            "value": "20B"
                                                                                                          }
                                                                                                        }
                                                                                                      },
                                                                                                      {
                                                                                                        "branch_attrs": {
                                                                                                          "mutations": {}
                                                                                                        },
                                                                                                        "children": [
                                                                                                          {
                                                                                                            "branch_attrs": {
                                                                                                              "labels": {
                                                                                                                "aa": "N: T135I; ORF1a: E940K"
                                                                                                              },
                                                                                                              "mutations": {
                                                                                                                "N": [
                                                                                                                  "T135I"
                                                                                                                ],
                                                                                                                "ORF1a": [
                                                                                                                  "E940K"
                                                                                                                ],
                                                                                                                "nuc": [
                                                                                                                  "G3083A",
                                                                                                                  "T18144C",
                                                                                                                  "C25006T",
                                                                                                                  "C28677T"
                                                                                                                ]
                                                                                                              }
                                                                                                            },
                                                                                                            "children": [
                                                                                                              {
                                                                                                                "branch_attrs": {
                                                                                                                  "mutations": {}
                                                                                                                },
                                                                                                                "name": "Brazil/SP-HIAE-ID31/2020",
                                                                                                                "node_attrs": {
                                                                                                                  "author": {
                                                                                                                    "author": "Deyvid Amgarten et al",
                                                                                                                    "value": "Deyvid Amgarten et al"
                                                                                                                  },
                                                                                                                  "clade_membership": {
                                                                                                                    "value": "20B"
                                                                                                                  },
                                                                                                                  "country": {
                                                                                                                    "value": "Brazil"
                                                                                                                  },
                                                                                                                  "div": 13,
                                                                                                                  "division": {
                                                                                                                    "value": "Maranh\u00e3o"
                                                                                                                  },
                                                                                                                  "division_exposure": {
                                                                                                                    "value": "Maranh\u00e3o"
                                                                                                                  },
                                                                                                                  "gisaid_epi_isl": {
                                                                                                                    "value": "EPI_ISL_861895"
                                                                                                                  },
                                                                                                                  "host": {
                                                                                                                    "value": "Human"
                                                                                                                  },
                                                                                                                  "custom_location": {
                                                                                                                    "confidence": {
                                                                                                                      "Brazil": 0.9999999999999999
                                                                                                                    },
                                                                                                                    "entropy": -9.99866855976916e-13,
                                                                                                                    "value": "Brazil"
                                                                                                                  },
                                                                                                                  "num_date": {
                                                                                                                    "confidence": [
                                                                                                                      2020.5806010928961,
                                                                                                                      2020.5806010928961
                                                                                                                    ],
                                                                                                                    "value": 2020.5806010928961
                                                                                                                  },
                                                                                                                  "originating_lab": {
                                                                                                                    "value": "LATE - Laborat\u00f3rio de T\u00e9cnicas Especiais - Hospital Israelita Albert Einstein"
                                                                                                                  },
                                                                                                                  "pangolin_lineage": {
                                                                                                                    "value": "B.1.1.28"
                                                                                                                  },
                                                                                                                  "recency": {
                                                                                                                    "value": "Older"
                                                                                                                  },
                                                                                                                  "region": {
                                                                                                                    "value": "South America"
                                                                                                                  },
                                                                                                                  "region_exposure": {
                                                                                                                    "value": "South America"
                                                                                                                  },

                                                                                                                  "subclade_membership": {
                                                                                                                    "value": "20B"
                                                                                                                  },
                                                                                                                  "submitting_lab": {
                                                                                                                    "value": "LATE - Laborat\u00f3rio de T\u00e9cnicas Especiais - Hospital Israelita Albert Einstein"
                                                                                                                  },
                                                                                                                  "url": "https://www.gisaid.org"
                                                                                                                }
                                                                                                              },
                                                                                                              {
                                                                                                                "branch_attrs": {
                                                                                                                  "labels": {
                                                                                                                    "aa": "ORF6: *62X"
                                                                                                                  },
                                                                                                                  "mutations": {
                                                                                                                    "ORF6": [
                                                                                                                      "*62X"
                                                                                                                    ],
                                                                                                                    "nuc": [
                                                                                                                      "A27386-"
                                                                                                                    ]
                                                                                                                  }
                                                                                                                },
                                                                                                                "name": "Brazil/SP-HIAE-ID28/2020",
                                                                                                                "node_attrs": {
                                                                                                                  "author": {
                                                                                                                    "author": "Deyvid Amgarten et al",
                                                                                                                    "value": "Deyvid Amgarten et al"
                                                                                                                  },
                                                                                                                  "clade_membership": {
                                                                                                                    "value": "20B"
                                                                                                                  },
                                                                                                                  "country": {
                                                                                                                    "value": "Brazil"
                                                                                                                  },
                                                                                                                  "div": 13,
                                                                                                                  "division": {
                                                                                                                    "value": "Maranh\u00e3o"
                                                                                                                  },
                                                                                                                  "division_exposure": {
                                                                                                                    "value": "Maranh\u00e3o"
                                                                                                                  },
                                                                                                                  "gisaid_epi_isl": {
                                                                                                                    "value": "EPI_ISL_884250"
                                                                                                                  },
                                                                                                                  "host": {
                                                                                                                    "value": "Human"
                                                                                                                  },
                                                                                                                  "custom_location": {
                                                                                                                    "confidence": {
                                                                                                                      "Brazil": 0.9999999999999999
                                                                                                                    },
                                                                                                                    "entropy": -9.99866855976916e-13,
                                                                                                                    "value": "Brazil"
                                                                                                                  },
                                                                                                                  "num_date": {
                                                                                                                    "confidence": [
                                                                                                                      2020.5806010928961,
                                                                                                                      2020.5806010928961
                                                                                                                    ],
                                                                                                                    "value": 2020.5806010928961
                                                                                                                  },
                                                                                                                  "originating_lab": {
                                                                                                                    "value": "LATE - Laborat\u00f3rio de T\u00e9cnicas Especiais - Hospital Israelita Albert Einstein"
                                                                                                                  },
                                                                                                                  "pangolin_lineage": {
                                                                                                                    "value": "B.1.1.28"
                                                                                                                  },
                                                                                                                  "recency": {
                                                                                                                    "value": "Older"
                                                                                                                  },
                                                                                                                  "region": {
                                                                                                                    "value": "South America"
                                                                                                                  },
                                                                                                                  "region_exposure": {
                                                                                                                    "value": "South America"
                                                                                                                  },

                                                                                                                  "subclade_membership": {
                                                                                                                    "value": "20B"
                                                                                                                  },
                                                                                                                  "submitting_lab": {
                                                                                                                    "value": "LATE - Laborat\u00f3rio de T\u00e9cnicas Especiais - Hospital Israelita Albert Einstein"
                                                                                                                  },
                                                                                                                  "url": "https://www.gisaid.org"
                                                                                                                }
                                                                                                              }
                                                                                                            ],
                                                                                                            "name": "NODE_0001946",
                                                                                                            "node_attrs": {
                                                                                                              "clade_membership": {
                                                                                                                "value": "20B"
                                                                                                              },
                                                                                                              "div": 13,
                                                                                                              "custom_location": {
                                                                                                                "confidence": {
                                                                                                                  "Brazil": 0.998381709440972,
                                                                                                                  "Rio Grande do Sul": 0.0014965752828577014
                                                                                                                },
                                                                                                                "entropy": 0.0124956776579112,
                                                                                                                "value": "Brazil"
                                                                                                              },
                                                                                                              "num_date": {
                                                                                                                "confidence": [
                                                                                                                  2020.5370160069247,
                                                                                                                  2020.5806010928961
                                                                                                                ],
                                                                                                                "value": 2020.5806010928961
                                                                                                              },
                                                                                                              "subclade_membership": {
                                                                                                                "value": "20B"
                                                                                                              }
                                                                                                            }
                                                                                                          },
                                                                                                          {
                                                                                                            "branch_attrs": {
                                                                                                              "mutations": {}
                                                                                                            },
                                                                                                            "children": [
                                                                                                              {
                                                                                                                "branch_attrs": {
                                                                                                                  "labels": {
                                                                                                                    "aa": "ORF1a: S610L"
                                                                                                                  },
                                                                                                                  "mutations": {
                                                                                                                    "ORF1a": [
                                                                                                                      "S610L"
                                                                                                                    ],
                                                                                                                    "nuc": [
                                                                                                                      "C2094T",
                                                                                                                      "T5977C",
                                                                                                                      "C23575T"
                                                                                                                    ]
                                                                                                                  }
                                                                                                                },
                                                                                                                "children": [
                                                                                                                  {
                                                                                                                    "branch_attrs": {
                                                                                                                      "mutations": {}
                                                                                                                    },
                                                                                                                    "name": "Brazil/BA-13/2020",
                                                                                                                    "node_attrs": {

                                                                                                                      "author": {
                                                                                                                        "author": "Stephane Tosta et al",
                                                                                                                        "value": "Stephane Tosta et al"
                                                                                                                      },
                                                                                                                      "clade_membership": {
                                                                                                                        "value": "20B"
                                                                                                                      },
                                                                                                                      "country": {
                                                                                                                        "value": "Brazil"
                                                                                                                      },
                                                                                                                      "div": 12,
                                                                                                                      "division": {
                                                                                                                        "value": "Bahia"
                                                                                                                      },
                                                                                                                      "division_exposure": {
                                                                                                                        "value": "Bahia"
                                                                                                                      },
                                                                                                                      "gisaid_epi_isl": {
                                                                                                                        "value": "EPI_ISL_978498"
                                                                                                                      },
                                                                                                                      "host": {
                                                                                                                        "value": "Human"
                                                                                                                      },
                                                                                                                      "custom_location": {
                                                                                                                        "confidence": {
                                                                                                                          "Brazil": 1.0
                                                                                                                        },
                                                                                                                        "entropy": -1.000088900581841e-12,
                                                                                                                        "value": "Brazil"
                                                                                                                      },
                                                                                                                      "num_date": {
                                                                                                                        "confidence": [
                                                                                                                          2020.558743169399,
                                                                                                                          2020.558743169399
                                                                                                                        ],
                                                                                                                        "value": 2020.558743169399
                                                                                                                      },
                                                                                                                      "originating_lab": {
                                                                                                                        "value": "Central Public Health Laboratory - LACEN -Bahia, Salvador, Brazil"
                                                                                                                      },
                                                                                                                      "pangolin_lineage": {
                                                                                                                        "value": "B.1.1.28"
                                                                                                                      },
                                                                                                                      "recency": {
                                                                                                                        "value": "One month ago"
                                                                                                                      },
                                                                                                                      "region": {
                                                                                                                        "value": "South America"
                                                                                                                      },
                                                                                                                      "region_exposure": {
                                                                                                                        "value": "South America"
                                                                                                                      },

                                                                                                                      "subclade_membership": {
                                                                                                                        "value": "20B"
                                                                                                                      },
                                                                                                                      "submitting_lab": {
                                                                                                                        "value": "Central Public Health Laboratory - LACEN -Bahia, Salvador, Brazil"
                                                                                                                      },
                                                                                                                      "url": "https://www.gisaid.org"
                                                                                                                    }
                                                                                                                  },
                                                                                                                  {
                                                                                                                    "branch_attrs": {
                                                                                                                      "mutations": {}
                                                                                                                    },
                                                                                                                    "name": "Brazil/BA-13.1/2020",
                                                                                                                    "node_attrs": {

                                                                                                                      "author": {
                                                                                                                        "author": "Stephane Tosta et al",
                                                                                                                        "value": "Stephane Tosta et al"
                                                                                                                      },
                                                                                                                      "clade_membership": {
                                                                                                                        "value": "20B"
                                                                                                                      },
                                                                                                                      "country": {
                                                                                                                        "value": "Brazil"
                                                                                                                      },
                                                                                                                      "div": 12,
                                                                                                                      "division": {
                                                                                                                        "value": "Bahia"
                                                                                                                      },
                                                                                                                      "division_exposure": {
                                                                                                                        "value": "Bahia"
                                                                                                                      },
                                                                                                                      "gisaid_epi_isl": {
                                                                                                                        "value": "EPI_ISL_1068327"
                                                                                                                      },
                                                                                                                      "host": {
                                                                                                                        "value": "Human"
                                                                                                                      },
                                                                                                                      "custom_location": {
                                                                                                                        "confidence": {
                                                                                                                          "Brazil": 1.0
                                                                                                                        },
                                                                                                                        "entropy": -1.000088900581841e-12,
                                                                                                                        "value": "Brazil"
                                                                                                                      },
                                                                                                                      "num_date": {
                                                                                                                        "confidence": [
                                                                                                                          2020.558743169399,
                                                                                                                          2020.558743169399
                                                                                                                        ],
                                                                                                                        "value": 2020.558743169399
                                                                                                                      },
                                                                                                                      "originating_lab": {
                                                                                                                        "value": "Central Public Health Laboratory - LACEN -Bahia, Salvador, Brazil"
                                                                                                                      },
                                                                                                                      "pangolin_lineage": {
                                                                                                                        "value": "B.1.1.28"
                                                                                                                      },
                                                                                                                      "recency": {
                                                                                                                        "value": "One week ago"
                                                                                                                      },
                                                                                                                      "region": {
                                                                                                                        "value": "South America"
                                                                                                                      },
                                                                                                                      "region_exposure": {
                                                                                                                        "value": "South America"
                                                                                                                      },

                                                                                                                      "subclade_membership": {
                                                                                                                        "value": "20B"
                                                                                                                      },
                                                                                                                      "submitting_lab": {
                                                                                                                        "value": "Central Public Health Laboratory - LACEN -Bahia, Salvador, Brazil"
                                                                                                                      },
                                                                                                                      "url": "https://www.gisaid.org"
                                                                                                                    }
                                                                                                                  }
                                                                                                                ],
                                                                                                                "name": "NODE_0001957",
                                                                                                                "node_attrs": {
                                                                                                                  "clade_membership": {
                                                                                                                    "value": "20B"
                                                                                                                  },
                                                                                                                  "div": 12,
                                                                                                                  "custom_location": {
                                                                                                                    "confidence": {
                                                                                                                      "Brazil": 0.9967951902950085,
                                                                                                                      "Rio Grande do Sul": 0.003080172521934198
                                                                                                                    },
                                                                                                                    "entropy": 0.022180585181918677,
                                                                                                                    "value": "Brazil"
                                                                                                                  },
                                                                                                                  "num_date": {
                                                                                                                    "confidence": [
                                                                                                                      2020.5092677771518,
                                                                                                                      2020.558743169399
                                                                                                                    ],
                                                                                                                    "value": 2020.558743169399
                                                                                                                  },
                                                                                                                  "subclade_membership": {
                                                                                                                    "value": "20B"
                                                                                                                  }
                                                                                                                }
                                                                                                              },
                                                                                                              {
                                                                                                                "branch_attrs": {
                                                                                                                  "mutations": {}
                                                                                                                },
                                                                                                                "children": [
                                                                                                                  {
                                                                                                                    "branch_attrs": {
                                                                                                                      "labels": {
                                                                                                                        "aa": "ORF1a: K3353R"
                                                                                                                      },
                                                                                                                      "mutations": {
                                                                                                                        "ORF1a": [
                                                                                                                          "K3353R"
                                                                                                                        ],
                                                                                                                        "nuc": [
                                                                                                                          "T2122C",
                                                                                                                          "A10323G"
                                                                                                                        ]
                                                                                                                      }
                                                                                                                    },
                                                                                                                    "children": [
                                                                                                                      {
                                                                                                                        "branch_attrs": {
                                                                                                                          "labels": {
                                                                                                                            "aa": "N: H300Y"
                                                                                                                          },
                                                                                                                          "mutations": {
                                                                                                                            "N": [
                                                                                                                              "H300Y"
                                                                                                                            ],
                                                                                                                            "nuc": [
                                                                                                                              "C29171T"
                                                                                                                            ]
                                                                                                                          }
                                                                                                                        },
                                                                                                                        "children": [
                                                                                                                          {
                                                                                                                            "branch_attrs": {
                                                                                                                              "labels": {
                                                                                                                                "aa": "ORF1a: T4355I; ORF3a: L219F; S: T768N"
                                                                                                                              },
                                                                                                                              "mutations": {
                                                                                                                                "ORF1a": [
                                                                                                                                  "T4355I"
                                                                                                                                ],
                                                                                                                                "ORF3a": [
                                                                                                                                  "L219F"
                                                                                                                                ],
                                                                                                                                "S": [
                                                                                                                                  "T768N"
                                                                                                                                ],
                                                                                                                                "nuc": [
                                                                                                                                  "T9292C",
                                                                                                                                  "C10030T",
                                                                                                                                  "C13329T",
                                                                                                                                  "C22450T",
                                                                                                                                  "C23865A",
                                                                                                                                  "G26049T"
                                                                                                                                ]
                                                                                                                              }
                                                                                                                            },
                                                                                                                            "name": "Brazil/15744CVL/2020",
                                                                                                                            "node_attrs": {

                                                                                                                              "author": {
                                                                                                                                "author": "Sant'Anna et al.",
                                                                                                                                "value": "Sant'Anna et al."
                                                                                                                              },
                                                                                                                              "clade_membership": {
                                                                                                                                "value": "20B"
                                                                                                                              },
                                                                                                                              "country": {
                                                                                                                                "value": "Brazil"
                                                                                                                              },
                                                                                                                              "div": 18,
                                                                                                                              "division": {
                                                                                                                                "value": "Rio Grande do Sul"
                                                                                                                              },
                                                                                                                              "division_exposure": {
                                                                                                                                "value": "Rio Grande do Sul"
                                                                                                                              },
                                                                                                                              "host": {
                                                                                                                                "value": "human"
                                                                                                                              },
                                                                                                                              "custom_location": {
                                                                                                                                "confidence": {
                                                                                                                                  "Rio Grande do Sul": 1.0
                                                                                                                                },
                                                                                                                                "entropy": -1.000088900581841e-12,
                                                                                                                                "value": "Rio Grande do Sul"
                                                                                                                              },
                                                                                                                              "location": {
                                                                                                                                "value": "Porto Alegre"
                                                                                                                              },
                                                                                                                              "num_date": {
                                                                                                                                "confidence": [
                                                                                                                                  2020.646174863388,
                                                                                                                                  2020.646174863388
                                                                                                                                ],
                                                                                                                                "value": 2020.646174863388
                                                                                                                              },
                                                                                                                              "originating_lab": {
                                                                                                                                "value": "Diretoria de Vigil\u00e2ncia em Sa\u00fade"
                                                                                                                              },
                                                                                                                              "pangolin_lineage": {
                                                                                                                                "value": "B.1.1.28"
                                                                                                                              },
                                                                                                                              "recency": {
                                                                                                                                "value": "1-2 days ago"
                                                                                                                              },
                                                                                                                              "regiao": {
                                                                                                                                "value": "porto_alegre"
                                                                                                                              },
                                                                                                                              "region": {
                                                                                                                                "value": "South America"
                                                                                                                              },
                                                                                                                              "region_exposure": {
                                                                                                                                "value": "South America"
                                                                                                                              },

                                                                                                                              "subclade_membership": {
                                                                                                                                "value": "20B"
                                                                                                                              },
                                                                                                                              "submitting_lab": {
                                                                                                                                "value": "epiclin"
                                                                                                                              }
                                                                                                                            }
                                                                                                                          },
                                                                                                                          {
                                                                                                                            "branch_attrs": {
                                                                                                                              "mutations": {
                                                                                                                                "nuc": [
                                                                                                                                  "C29272T"
                                                                                                                                ]
                                                                                                                              }
                                                                                                                            },
                                                                                                                            "name": "Brazil/5596CVL/2020",
                                                                                                                            "node_attrs": {

                                                                                                                              "author": {
                                                                                                                                "author": "Sant'Anna et al.",
                                                                                                                                "value": "Sant'Anna et al."
                                                                                                                              },
                                                                                                                              "clade_membership": {
                                                                                                                                "value": "20B"
                                                                                                                              },
                                                                                                                              "country": {
                                                                                                                                "value": "Brazil"
                                                                                                                              },
                                                                                                                              "div": 13,
                                                                                                                              "division": {
                                                                                                                                "value": "Rio Grande do Sul"
                                                                                                                              },
                                                                                                                              "division_exposure": {
                                                                                                                                "value": "Rio Grande do Sul"
                                                                                                                              },
                                                                                                                              "host": {
                                                                                                                                "value": "human"
                                                                                                                              },
                                                                                                                              "custom_location": {
                                                                                                                                "confidence": {
                                                                                                                                  "Rio Grande do Sul": 1.0
                                                                                                                                },
                                                                                                                                "entropy": -1.000088900581841e-12,
                                                                                                                                "value": "Rio Grande do Sul"
                                                                                                                              },
                                                                                                                              "location": {
                                                                                                                                "value": "Camaqu\u00e3"
                                                                                                                              },
                                                                                                                              "num_date": {
                                                                                                                                "confidence": [
                                                                                                                                  2020.5122950819673,
                                                                                                                                  2020.5122950819673
                                                                                                                                ],
                                                                                                                                "value": 2020.5122950819673
                                                                                                                              },
                                                                                                                              "originating_lab": {
                                                                                                                                "value": "Diretoria de Vigil\u00e2ncia em Sa\u00fade"
                                                                                                                              },
                                                                                                                              "pangolin_lineage": {
                                                                                                                                "value": "B.1.1.28"
                                                                                                                              },
                                                                                                                              "recency": {
                                                                                                                                "value": "1-2 days ago"
                                                                                                                              },
                                                                                                                              "regiao": {
                                                                                                                                "value": "porto_alegre"
                                                                                                                              },
                                                                                                                              "region": {
                                                                                                                                "value": "South America"
                                                                                                                              },
                                                                                                                              "region_exposure": {
                                                                                                                                "value": "South America"
                                                                                                                              },

                                                                                                                              "subclade_membership": {
                                                                                                                                "value": "20B"
                                                                                                                              },
                                                                                                                              "submitting_lab": {
                                                                                                                                "value": "epiclin"
                                                                                                                              }
                                                                                                                            }
                                                                                                                          },
                                                                                                                          {
                                                                                                                            "branch_attrs": {
                                                                                                                              "mutations": {}
                                                                                                                            },
                                                                                                                            "children": [
                                                                                                                              {
                                                                                                                                "branch_attrs": {
                                                                                                                                  "labels": {
                                                                                                                                    "aa": "ORF1a: R73C, T1822I, A3070V; ORF8: V33F"
                                                                                                                                  },
                                                                                                                                  "mutations": {
                                                                                                                                    "ORF1a": [
                                                                                                                                      "R73C",
                                                                                                                                      "T1822I",
                                                                                                                                      "A3070V"
                                                                                                                                    ],
                                                                                                                                    "ORF8": [
                                                                                                                                      "V33F"
                                                                                                                                    ],
                                                                                                                                    "nuc": [
                                                                                                                                      "C482T",
                                                                                                                                      "A2854G",
                                                                                                                                      "C5730T",
                                                                                                                                      "C9474T",
                                                                                                                                      "C26124T",
                                                                                                                                      "G27990T",
                                                                                                                                      "C29686T"
                                                                                                                                    ]
                                                                                                                                  }
                                                                                                                                },
                                                                                                                                "name": "Brazil/26231CVL/2020",
                                                                                                                                "node_attrs": {

                                                                                                                                  "author": {
                                                                                                                                    "author": "Sant'Anna et al.",
                                                                                                                                    "value": "Sant'Anna et al."
                                                                                                                                  },
                                                                                                                                  "clade_membership": {
                                                                                                                                    "value": "20B"
                                                                                                                                  },
                                                                                                                                  "country": {
                                                                                                                                    "value": "Brazil"
                                                                                                                                  },
                                                                                                                                  "div": 19,
                                                                                                                                  "division": {
                                                                                                                                    "value": "Rio Grande do Sul"
                                                                                                                                  },
                                                                                                                                  "division_exposure": {
                                                                                                                                    "value": "Rio Grande do Sul"
                                                                                                                                  },
                                                                                                                                  "host": {
                                                                                                                                    "value": "human"
                                                                                                                                  },
                                                                                                                                  "custom_location": {
                                                                                                                                    "confidence": {
                                                                                                                                      "Rio Grande do Sul": 1.0
                                                                                                                                    },
                                                                                                                                    "entropy": -1.000088900581841e-12,
                                                                                                                                    "value": "Rio Grande do Sul"
                                                                                                                                  },
                                                                                                                                  "location": {
                                                                                                                                    "value": "Cambar\u00e1 do Sul"
                                                                                                                                  },
                                                                                                                                  "num_date": {
                                                                                                                                    "confidence": [
                                                                                                                                      2020.818306010929,
                                                                                                                                      2020.818306010929
                                                                                                                                    ],
                                                                                                                                    "value": 2020.818306010929
                                                                                                                                  },
                                                                                                                                  "originating_lab": {
                                                                                                                                    "value": "FUNDACAO HOSPITALAR SAO JOSE"
                                                                                                                                  },
                                                                                                                                  "pangolin_lineage": {
                                                                                                                                    "value": "B.1.1.28"
                                                                                                                                  },
                                                                                                                                  "recency": {
                                                                                                                                    "value": "1-2 days ago"
                                                                                                                                  },
                                                                                                                                  "regiao": {
                                                                                                                                    "value": "taquara"
                                                                                                                                  },
                                                                                                                                  "region": {
                                                                                                                                    "value": "South America"
                                                                                                                                  },
                                                                                                                                  "region_exposure": {
                                                                                                                                    "value": "South America"
                                                                                                                                  },

                                                                                                                                  "subclade_membership": {
                                                                                                                                    "value": "20B"
                                                                                                                                  },
                                                                                                                                  "submitting_lab": {
                                                                                                                                    "value": "epiclin"
                                                                                                                                  }
                                                                                                                                }
                                                                                                                              },
                                                                                                                              {
                                                                                                                                "branch_attrs": {
                                                                                                                                  "mutations": {}
                                                                                                                                },
                                                                                                                                "children": [
                                                                                                                                  {
                                                                                                                                    "branch_attrs": {
                                                                                                                                      "labels": {
                                                                                                                                        "aa": "ORF1a: L3606F"
                                                                                                                                      },
                                                                                                                                      "mutations": {
                                                                                                                                        "ORF1a": [
                                                                                                                                          "L3606F"
                                                                                                                                        ],
                                                                                                                                        "nuc": [
                                                                                                                                          "C203T",
                                                                                                                                          "G4720T",
                                                                                                                                          "G11083T"
                                                                                                                                        ]
                                                                                                                                      }
                                                                                                                                    },
                                                                                                                                    "name": "Brazil/25734CVL/2020",
                                                                                                                                    "node_attrs": {

                                                                                                                                      "author": {
                                                                                                                                        "author": "Sant'Anna et al.",
                                                                                                                                        "value": "Sant'Anna et al."
                                                                                                                                      },
                                                                                                                                      "clade_membership": {
                                                                                                                                        "value": "20B"
                                                                                                                                      },
                                                                                                                                      "country": {
                                                                                                                                        "value": "Brazil"
                                                                                                                                      },
                                                                                                                                      "div": 15,
                                                                                                                                      "division": {
                                                                                                                                        "value": "Rio Grande do Sul"
                                                                                                                                      },
                                                                                                                                      "division_exposure": {
                                                                                                                                        "value": "Rio Grande do Sul"
                                                                                                                                      },
                                                                                                                                      "host": {
                                                                                                                                        "value": "human"
                                                                                                                                      },
                                                                                                                                      "custom_location": {
                                                                                                                                        "confidence": {
                                                                                                                                          "Rio Grande do Sul": 1.0
                                                                                                                                        },
                                                                                                                                        "entropy": -1.000088900581841e-12,
                                                                                                                                        "value": "Rio Grande do Sul"
                                                                                                                                      },
                                                                                                                                      "location": {
                                                                                                                                        "value": "Igrejinha"
                                                                                                                                      },
                                                                                                                                      "num_date": {
                                                                                                                                        "confidence": [
                                                                                                                                          2020.8128415300546,
                                                                                                                                          2020.8128415300546
                                                                                                                                        ],
                                                                                                                                        "value": 2020.8128415300546
                                                                                                                                      },
                                                                                                                                      "originating_lab": {
                                                                                                                                        "value": "UNIDADE SANITARIA DE IGREJINHA"
                                                                                                                                      },
                                                                                                                                      "pangolin_lineage": {
                                                                                                                                        "value": "B.1.1.28"
                                                                                                                                      },
                                                                                                                                      "recency": {
                                                                                                                                        "value": "1-2 days ago"
                                                                                                                                      },
                                                                                                                                      "regiao": {
                                                                                                                                        "value": "taquara"
                                                                                                                                      },
                                                                                                                                      "region": {
                                                                                                                                        "value": "South America"
                                                                                                                                      },
                                                                                                                                      "region_exposure": {
                                                                                                                                        "value": "South America"
                                                                                                                                      },

                                                                                                                                      "subclade_membership": {
                                                                                                                                        "value": "20B"
                                                                                                                                      },
                                                                                                                                      "submitting_lab": {
                                                                                                                                        "value": "epiclin"
                                                                                                                                      }
                                                                                                                                    }
                                                                                                                                  },
                                                                                                                                  {
                                                                                                                                    "branch_attrs": {
                                                                                                                                      "labels": {
                                                                                                                                        "aa": "ORF1a: P271L"
                                                                                                                                      },
                                                                                                                                      "mutations": {
                                                                                                                                        "ORF1a": [
                                                                                                                                          "P271L"
                                                                                                                                        ],
                                                                                                                                        "nuc": [
                                                                                                                                          "C1077T"
                                                                                                                                        ]
                                                                                                                                      }
                                                                                                                                    },
                                                                                                                                    "children": [
                                                                                                                                      {
                                                                                                                                        "branch_attrs": {
                                                                                                                                          "labels": {
                                                                                                                                            "aa": "ORF3a: A99D"
                                                                                                                                          },
                                                                                                                                          "mutations": {
                                                                                                                                            "ORF3a": [
                                                                                                                                              "A99D"
                                                                                                                                            ],
                                                                                                                                            "nuc": [
                                                                                                                                              "C10594T",
                                                                                                                                              "G18816T",
                                                                                                                                              "C25688A"
                                                                                                                                            ]
                                                                                                                                          }
                                                                                                                                        },
                                                                                                                                        "name": "Brazil/23365CVL/2020",
                                                                                                                                        "node_attrs": {

                                                                                                                                          "author": {
                                                                                                                                            "author": "Sant'Anna et al.",
                                                                                                                                            "value": "Sant'Anna et al."
                                                                                                                                          },
                                                                                                                                          "clade_membership": {
                                                                                                                                            "value": "20B"
                                                                                                                                          },
                                                                                                                                          "country": {
                                                                                                                                            "value": "Brazil"
                                                                                                                                          },
                                                                                                                                          "div": 16,
                                                                                                                                          "division": {
                                                                                                                                            "value": "Rio Grande do Sul"
                                                                                                                                          },
                                                                                                                                          "division_exposure": {
                                                                                                                                            "value": "Rio Grande do Sul"
                                                                                                                                          },
                                                                                                                                          "host": {
                                                                                                                                            "value": "human"
                                                                                                                                          },
                                                                                                                                          "custom_location": {
                                                                                                                                            "confidence": {
                                                                                                                                              "Rio Grande do Sul": 1.0
                                                                                                                                            },
                                                                                                                                            "entropy": -1.000088900581841e-12,
                                                                                                                                            "value": "Rio Grande do Sul"
                                                                                                                                          },
                                                                                                                                          "location": {
                                                                                                                                            "value": "Gravata\u00ed"
                                                                                                                                          },
                                                                                                                                          "num_date": {
                                                                                                                                            "confidence": [
                                                                                                                                              2020.7800546448088,
                                                                                                                                              2020.7800546448088
                                                                                                                                            ],
                                                                                                                                            "value": 2020.7800546448088
                                                                                                                                          },
                                                                                                                                          "originating_lab": {
                                                                                                                                            "value": "SECRETARIA MUNICIPAL DE SAUDE DE TAQUARA"
                                                                                                                                          },
                                                                                                                                          "pangolin_lineage": {
                                                                                                                                            "value": "B.1.1.28"
                                                                                                                                          },
                                                                                                                                          "recency": {
                                                                                                                                            "value": "1-2 days ago"
                                                                                                                                          },
                                                                                                                                          "regiao": {
                                                                                                                                            "value": "porto_alegre"
                                                                                                                                          },
                                                                                                                                          "region": {
                                                                                                                                            "value": "South America"
                                                                                                                                          },
                                                                                                                                          "region_exposure": {
                                                                                                                                            "value": "South America"
                                                                                                                                          },

                                                                                                                                          "subclade_membership": {
                                                                                                                                            "value": "20B"
                                                                                                                                          },
                                                                                                                                          "submitting_lab": {
                                                                                                                                            "value": "epiclin"
                                                                                                                                          }
                                                                                                                                        }
                                                                                                                                      },
                                                                                                                                      {
                                                                                                                                        "branch_attrs": {
                                                                                                                                          "mutations": {}
                                                                                                                                        },
                                                                                                                                        "name": "Brazil/18354CVL/2020",
                                                                                                                                        "node_attrs": {

                                                                                                                                          "author": {
                                                                                                                                            "author": "Sant'Anna et al.",
                                                                                                                                            "value": "Sant'Anna et al."
                                                                                                                                          },
                                                                                                                                          "clade_membership": {
                                                                                                                                            "value": "20B"
                                                                                                                                          },
                                                                                                                                          "country": {
                                                                                                                                            "value": "Brazil"
                                                                                                                                          },
                                                                                                                                          "div": 13,
                                                                                                                                          "division": {
                                                                                                                                            "value": "Rio Grande do Sul"
                                                                                                                                          },
                                                                                                                                          "division_exposure": {
                                                                                                                                            "value": "Rio Grande do Sul"
                                                                                                                                          },
                                                                                                                                          "host": {
                                                                                                                                            "value": "human"
                                                                                                                                          },
                                                                                                                                          "custom_location": {
                                                                                                                                            "confidence": {
                                                                                                                                              "Rio Grande do Sul": 1.0
                                                                                                                                            },
                                                                                                                                            "entropy": -1.000088900581841e-12,
                                                                                                                                            "value": "Rio Grande do Sul"
                                                                                                                                          },
                                                                                                                                          "location": {
                                                                                                                                            "value": "Canoas"
                                                                                                                                          },
                                                                                                                                          "num_date": {
                                                                                                                                            "confidence": [
                                                                                                                                              2020.6898907103825,
                                                                                                                                              2020.6898907103825
                                                                                                                                            ],
                                                                                                                                            "value": 2020.6898907103825
                                                                                                                                          },
                                                                                                                                          "originating_lab": {
                                                                                                                                            "value": "DIRETORIA DE VIGILANCIA EM SAUDE"
                                                                                                                                          },
                                                                                                                                          "pangolin_lineage": {
                                                                                                                                            "value": "B.1.1.28"
                                                                                                                                          },
                                                                                                                                          "recency": {
                                                                                                                                            "value": "1-2 days ago"
                                                                                                                                          },
                                                                                                                                          "regiao": {
                                                                                                                                            "value": "canoas"
                                                                                                                                          },
                                                                                                                                          "region": {
                                                                                                                                            "value": "South America"
                                                                                                                                          },
                                                                                                                                          "region_exposure": {
                                                                                                                                            "value": "South America"
                                                                                                                                          },

                                                                                                                                          "subclade_membership": {
                                                                                                                                            "value": "20B"
                                                                                                                                          },
                                                                                                                                          "submitting_lab": {
                                                                                                                                            "value": "epiclin"
                                                                                                                                          }
                                                                                                                                        }
                                                                                                                                      },
                                                                                                                                      {
                                                                                                                                        "branch_attrs": {
                                                                                                                                          "mutations": {}
                                                                                                                                        },
                                                                                                                                        "children": [
                                                                                                                                          {
                                                                                                                                            "branch_attrs": {
                                                                                                                                              "labels": {
                                                                                                                                                "aa": "ORF1a: E2089G; ORF1b: S1881I"
                                                                                                                                              },
                                                                                                                                              "mutations": {
                                                                                                                                                "ORF1a": [
                                                                                                                                                  "E2089G"
                                                                                                                                                ],
                                                                                                                                                "ORF1b": [
                                                                                                                                                  "S1881I"
                                                                                                                                                ],
                                                                                                                                                "nuc": [
                                                                                                                                                  "C679T",
                                                                                                                                                  "T5408C",
                                                                                                                                                  "A6531G",
                                                                                                                                                  "G19109T"
                                                                                                                                                ]
                                                                                                                                              }
                                                                                                                                            },
                                                                                                                                            "name": "Brazil/RS-00620/2020",
                                                                                                                                            "node_attrs": {

                                                                                                                                              "author": {
                                                                                                                                                "author": "Felipe Benites et al",
                                                                                                                                                "value": "Felipe Benites et al"
                                                                                                                                              },
                                                                                                                                              "clade_membership": {
                                                                                                                                                "value": "20B"
                                                                                                                                              },
                                                                                                                                              "country": {
                                                                                                                                                "value": "Brazil"
                                                                                                                                              },
                                                                                                                                              "div": 17,
                                                                                                                                              "division": {
                                                                                                                                                "value": "Rio Grande do Sul"
                                                                                                                                              },
                                                                                                                                              "division_exposure": {
                                                                                                                                                "value": "Rio Grande do Sul"
                                                                                                                                              },
                                                                                                                                              "gisaid_epi_isl": {
                                                                                                                                                "value": "EPI_ISL_770572"
                                                                                                                                              },
                                                                                                                                              "host": {
                                                                                                                                                "value": "Human"
                                                                                                                                              },
                                                                                                                                              "custom_location": {
                                                                                                                                                "confidence": {
                                                                                                                                                  "Rio Grande do Sul": 1.0
                                                                                                                                                },
                                                                                                                                                "entropy": -1.000088900581841e-12,
                                                                                                                                                "value": "Rio Grande do Sul"
                                                                                                                                              },
                                                                                                                                              "location": {
                                                                                                                                                "value": "Carlos Barbosa"
                                                                                                                                              },
                                                                                                                                              "num_date": {
                                                                                                                                                "confidence": [
                                                                                                                                                  2020.8975409836066,
                                                                                                                                                  2020.8975409836066
                                                                                                                                                ],
                                                                                                                                                "value": 2020.8975409836066
                                                                                                                                              },
                                                                                                                                              "originating_lab": {
                                                                                                                                                "value": "Laborat\u00f3rio de Microbiologia Molecular - Universidade FEEVALE"
                                                                                                                                              },
                                                                                                                                              "pangolin_lineage": {
                                                                                                                                                "value": "B.1.1.28"
                                                                                                                                              },
                                                                                                                                              "recency": {
                                                                                                                                                "value": "Older"
                                                                                                                                              },
                                                                                                                                              "region": {
                                                                                                                                                "value": "South America"
                                                                                                                                              },
                                                                                                                                              "region_exposure": {
                                                                                                                                                "value": "South America"
                                                                                                                                              },

                                                                                                                                              "subclade_membership": {
                                                                                                                                                "value": "20B"
                                                                                                                                              },
                                                                                                                                              "submitting_lab": {
                                                                                                                                                "value": "Bioinformatics Laboratory / LNCC"
                                                                                                                                              },
                                                                                                                                              "url": "https://www.gisaid.org"
                                                                                                                                            }
                                                                                                                                          },
                                                                                                                                          {
                                                                                                                                            "branch_attrs": {
                                                                                                                                              "mutations": {}
                                                                                                                                            },
                                                                                                                                            "children": [
                                                                                                                                              {
                                                                                                                                                "branch_attrs": {
                                                                                                                                                  "mutations": {
                                                                                                                                                    "nuc": [
                                                                                                                                                      "C7303T",
                                                                                                                                                      "C19524T",
                                                                                                                                                      "C29149T"
                                                                                                                                                    ]
                                                                                                                                                  }
                                                                                                                                                },
                                                                                                                                                "name": "Brazil/31118CVL/2020",
                                                                                                                                                "node_attrs": {

                                                                                                                                                  "author": {
                                                                                                                                                    "author": "Sant'Anna et al.",
                                                                                                                                                    "value": "Sant'Anna et al."
                                                                                                                                                  },
                                                                                                                                                  "clade_membership": {
                                                                                                                                                    "value": "20B"
                                                                                                                                                  },
                                                                                                                                                  "country": {
                                                                                                                                                    "value": "Brazil"
                                                                                                                                                  },
                                                                                                                                                  "div": 16,
                                                                                                                                                  "division": {
                                                                                                                                                    "value": "Rio Grande do Sul"
                                                                                                                                                  },
                                                                                                                                                  "division_exposure": {
                                                                                                                                                    "value": "Rio Grande do Sul"
                                                                                                                                                  },
                                                                                                                                                  "host": {
                                                                                                                                                    "value": "human"
                                                                                                                                                  },
                                                                                                                                                  "custom_location": {
                                                                                                                                                    "confidence": {
                                                                                                                                                      "Rio Grande do Sul": 1.0
                                                                                                                                                    },
                                                                                                                                                    "entropy": -1.000088900581841e-12,
                                                                                                                                                    "value": "Rio Grande do Sul"
                                                                                                                                                  },
                                                                                                                                                  "location": {
                                                                                                                                                    "value": "Glorinha"
                                                                                                                                                  },
                                                                                                                                                  "num_date": {
                                                                                                                                                    "confidence": [
                                                                                                                                                      2020.8756830601094,
                                                                                                                                                      2020.8756830601094
                                                                                                                                                    ],
                                                                                                                                                    "value": 2020.8756830601094
                                                                                                                                                  },
                                                                                                                                                  "originating_lab": {
                                                                                                                                                    "value": "Hospital Universit\u00e1rio de Canoas"
                                                                                                                                                  },
                                                                                                                                                  "pangolin_lineage": {
                                                                                                                                                    "value": "B.1.1.28"
                                                                                                                                                  },
                                                                                                                                                  "recency": {
                                                                                                                                                    "value": "1-2 days ago"
                                                                                                                                                  },
                                                                                                                                                  "regiao": {
                                                                                                                                                    "value": "porto_alegre"
                                                                                                                                                  },
                                                                                                                                                  "region": {
                                                                                                                                                    "value": "South America"
                                                                                                                                                  },
                                                                                                                                                  "region_exposure": {
                                                                                                                                                    "value": "South America"
                                                                                                                                                  },

                                                                                                                                                  "subclade_membership": {
                                                                                                                                                    "value": "20B"
                                                                                                                                                  },
                                                                                                                                                  "submitting_lab": {
                                                                                                                                                    "value": "epiclin"
                                                                                                                                                  }
                                                                                                                                                }
                                                                                                                                              },
                                                                                                                                              {
                                                                                                                                                "branch_attrs": {
                                                                                                                                                  "mutations": {}
                                                                                                                                                },
                                                                                                                                                "children": [
                                                                                                                                                  {
                                                                                                                                                    "branch_attrs": {
                                                                                                                                                      "labels": {
                                                                                                                                                        "aa": "ORF1a: T1665I; ORF1b: R2308C"
                                                                                                                                                      },
                                                                                                                                                      "mutations": {
                                                                                                                                                        "ORF1a": [
                                                                                                                                                          "T1665I"
                                                                                                                                                        ],
                                                                                                                                                        "ORF1b": [
                                                                                                                                                          "R2308C"
                                                                                                                                                        ],
                                                                                                                                                        "nuc": [
                                                                                                                                                          "C5259T",
                                                                                                                                                          "C11620T",
                                                                                                                                                          "C20389T"
                                                                                                                                                        ]
                                                                                                                                                      }
                                                                                                                                                    },
                                                                                                                                                    "name": "Brazil/RS-00640/2020",
                                                                                                                                                    "node_attrs": {

                                                                                                                                                      "author": {
                                                                                                                                                        "author": "Felipe Benites et al",
                                                                                                                                                        "value": "Felipe Benites et al"
                                                                                                                                                      },
                                                                                                                                                      "clade_membership": {
                                                                                                                                                        "value": "20B"
                                                                                                                                                      },
                                                                                                                                                      "country": {
                                                                                                                                                        "value": "Brazil"
```
