## Supplementary Data 2 for "Emergence of the novel SARS-CoV-2 lineage P.4.1 and massive spread of P.2 in South Brazil": ncov_CVL_RS_South_America_14Abr2021.json (part 64 of 64)

```
                                                                                                                                                                                                                    "value": "Brazil"
                                                                                                                                                                                                                  },
                                                                                                                                                                                                                  "location": {
                                                                                                                                                                                                                    "value": "Bauru"
                                                                                                                                                                                                                  },
                                                                                                                                                                                                                  "num_date": {
                                                                                                                                                                                                                    "confidence": [
                                                                                                                                                                                                                      2021.1054794520549,
                                                                                                                                                                                                                      2021.1054794520549
                                                                                                                                                                                                                    ],
                                                                                                                                                                                                                    "value": 2021.1054794520549
                                                                                                                                                                                                                  },
                                                                                                                                                                                                                  "originating_lab": {
                                                                                                                                                                                                                    "value": "IAL Regional de Bauru"
                                                                                                                                                                                                                  },
                                                                                                                                                                                                                  "pangolin_lineage": {
                                                                                                                                                                                                                    "value": "P.2"
                                                                                                                                                                                                                  },
                                                                                                                                                                                                                  "recency": {
                                                                                                                                                                                                                    "value": "One week ago"
                                                                                                                                                                                                                  },
                                                                                                                                                                                                                  "region": {
                                                                                                                                                                                                                    "value": "South America"
                                                                                                                                                                                                                  },
                                                                                                                                                                                                                  "region_exposure": {
                                                                                                                                                                                                                    "value": "South America"
                                                                                                                                                                                                                  },

                                                                                                                                                                                                                  "subclade_membership": {
                                                                                                                                                                                                                    "value": "20B/S.484K"
                                                                                                                                                                                                                  },
                                                                                                                                                                                                                  "submitting_lab": {
                                                                                                                                                                                                                    "value": "Instituto Adolfo Lutz, Interdiciplinary Procedures Center, Strategic Laboratory"
                                                                                                                                                                                                                  },
                                                                                                                                                                                                                  "url": "https://www.gisaid.org"
                                                                                                                                                                                                                }
                                                                                                                                                                                                              },
                                                                                                                                                                                                              {
                                                                                                                                                                                                                "branch_attrs": {
                                                                                                                                                                                                                  "mutations": {}
                                                                                                                                                                                                                },
                                                                                                                                                                                                                "children": [
                                                                                                                                                                                                                  {
                                                                                                                                                                                                                    "branch_attrs": {
                                                                                                                                                                                                                      "labels": {
                                                                                                                                                                                                                        "aa": "ORF3a: T217I"
                                                                                                                                                                                                                      },
                                                                                                                                                                                                                      "mutations": {
                                                                                                                                                                                                                        "ORF3a": [
                                                                                                                                                                                                                          "T217I"
                                                                                                                                                                                                                        ],
                                                                                                                                                                                                                        "nuc": [
                                                                                                                                                                                                                          "C14724T",
                                                                                                                                                                                                                          "A22459T",
                                                                                                                                                                                                                          "C26042T",
                                                                                                                                                                                                                          "C28651T"
                                                                                                                                                                                                                        ]
                                                                                                                                                                                                                      }
                                                                                                                                                                                                                    },
                                                                                                                                                                                                                    "name": "Brazil/SP-1756/2021",
                                                                                                                                                                                                                    "node_attrs": {

                                                                                                                                                                                                                      "author": {
                                                                                                                                                                                                                        "author": "Claudio Tavares Sacchi et al",
                                                                                                                                                                                                                        "value": "Claudio Tavares Sacchi et al"
                                                                                                                                                                                                                      },
                                                                                                                                                                                                                      "clade_membership": {
                                                                                                                                                                                                                        "value": "20B"
                                                                                                                                                                                                                      },
                                                                                                                                                                                                                      "country": {
                                                                                                                                                                                                                        "value": "Brazil"
                                                                                                                                                                                                                      },
                                                                                                                                                                                                                      "div": 22,
                                                                                                                                                                                                                      "division": {
                                                                                                                                                                                                                        "value": "S\u00e3o Paulo"
                                                                                                                                                                                                                      },
                                                                                                                                                                                                                      "division_exposure": {
                                                                                                                                                                                                                        "value": "S\u00e3o Paulo"
                                                                                                                                                                                                                      },
                                                                                                                                                                                                                      "gisaid_epi_isl": {
                                                                                                                                                                                                                        "value": "EPI_ISL_1078995"
                                                                                                                                                                                                                      },
                                                                                                                                                                                                                      "host": {
                                                                                                                                                                                                                        "value": "Human"
                                                                                                                                                                                                                      },
                                                                                                                                                                                                                      "custom_location": {
                                                                                                                                                                                                                        "confidence": {
                                                                                                                                                                                                                          "Brazil": 1.0
                                                                                                                                                                                                                        },
                                                                                                                                                                                                                        "entropy": -1.000088900581841e-12,
                                                                                                                                                                                                                        "value": "Brazil"
                                                                                                                                                                                                                      },
                                                                                                                                                                                                                      "location": {
                                                                                                                                                                                                                        "value": "Bauru"
                                                                                                                                                                                                                      },
                                                                                                                                                                                                                      "num_date": {
                                                                                                                                                                                                                        "confidence": [
                                                                                                                                                                                                                          2021.1082191780822,
                                                                                                                                                                                                                          2021.1082191780822
                                                                                                                                                                                                                        ],
                                                                                                                                                                                                                        "value": 2021.1082191780822
                                                                                                                                                                                                                      },
                                                                                                                                                                                                                      "originating_lab": {
                                                                                                                                                                                                                        "value": "IAL Regional de Bauru"
                                                                                                                                                                                                                      },
                                                                                                                                                                                                                      "pangolin_lineage": {
                                                                                                                                                                                                                        "value": "P.2"
                                                                                                                                                                                                                      },
                                                                                                                                                                                                                      "recency": {
                                                                                                                                                                                                                        "value": "One week ago"
                                                                                                                                                                                                                      },
                                                                                                                                                                                                                      "region": {
                                                                                                                                                                                                                        "value": "South America"
                                                                                                                                                                                                                      },
                                                                                                                                                                                                                      "region_exposure": {
                                                                                                                                                                                                                        "value": "South America"
                                                                                                                                                                                                                      },

                                                                                                                                                                                                                      "subclade_membership": {
                                                                                                                                                                                                                        "value": "20B/S.484K"
                                                                                                                                                                                                                      },
                                                                                                                                                                                                                      "submitting_lab": {
                                                                                                                                                                                                                        "value": "Instituto Adolfo Lutz, Interdiciplinary Procedures Center, Strategic Laboratory"
                                                                                                                                                                                                                      },
                                                                                                                                                                                                                      "url": "https://www.gisaid.org"
                                                                                                                                                                                                                    }
                                                                                                                                                                                                                  },
                                                                                                                                                                                                                  {
                                                                                                                                                                                                                    "branch_attrs": {
                                                                                                                                                                                                                      "mutations": {}
                                                                                                                                                                                                                    },
                                                                                                                                                                                                                    "children": [
                                                                                                                                                                                                                      {
                                                                                                                                                                                                                        "branch_attrs": {
                                                                                                                                                                                                                          "labels": {
                                                                                                                                                                                                                            "aa": "ORF1b: M2025I"
                                                                                                                                                                                                                          },
                                                                                                                                                                                                                          "mutations": {
                                                                                                                                                                                                                            "ORF1b": [
                                                                                                                                                                                                                              "M2025I"
                                                                                                                                                                                                                            ],
                                                                                                                                                                                                                            "nuc": [
                                                                                                                                                                                                                              "G19542T"
                                                                                                                                                                                                                            ]
                                                                                                                                                                                                                          }
                                                                                                                                                                                                                        },
                                                                                                                                                                                                                        "children": [
                                                                                                                                                                                                                          {
                                                                                                                                                                                                                            "branch_attrs": {
                                                                                                                                                                                                                              "labels": {
                                                                                                                                                                                                                                "aa": "ORF1a: V2577L; S: V483F"
                                                                                                                                                                                                                              },
                                                                                                                                                                                                                              "mutations": {
                                                                                                                                                                                                                                "ORF1a": [
                                                                                                                                                                                                                                  "V2577L"
                                                                                                                                                                                                                                ],
                                                                                                                                                                                                                                "S": [
                                                                                                                                                                                                                                  "V483F"
                                                                                                                                                                                                                                ],
                                                                                                                                                                                                                                "nuc": [
                                                                                                                                                                                                                                  "C5467T",
                                                                                                                                                                                                                                  "G7994T",
                                                                                                                                                                                                                                  "G23009T"
                                                                                                                                                                                                                                ]
                                                                                                                                                                                                                              }
                                                                                                                                                                                                                            },
                                                                                                                                                                                                                            "name": "Brazil/RS-00616/2020",
                                                                                                                                                                                                                            "node_attrs": {

                                                                                                                                                                                                                              "author": {
                                                                                                                                                                                                                                "author": "Felipe Benites et al",
                                                                                                                                                                                                                                "value": "Felipe Benites et al"
                                                                                                                                                                                                                              },
                                                                                                                                                                                                                              "clade_membership": {
                                                                                                                                                                                                                                "value": "20B"
                                                                                                                                                                                                                              },
                                                                                                                                                                                                                              "country": {
                                                                                                                                                                                                                                "value": "Brazil"
                                                                                                                                                                                                                              },
                                                                                                                                                                                                                              "div": 22,
                                                                                                                                                                                                                              "division": {
                                                                                                                                                                                                                                "value": "Rio Grande do Sul"
                                                                                                                                                                                                                              },
                                                                                                                                                                                                                              "division_exposure": {
                                                                                                                                                                                                                                "value": "Rio Grande do Sul"
                                                                                                                                                                                                                              },
                                                                                                                                                                                                                              "gisaid_epi_isl": {
                                                                                                                                                                                                                                "value": "EPI_ISL_770568"
                                                                                                                                                                                                                              },
                                                                                                                                                                                                                              "host": {
                                                                                                                                                                                                                                "value": "Human"
                                                                                                                                                                                                                              },
                                                                                                                                                                                                                              "custom_location": {
                                                                                                                                                                                                                                "confidence": {
                                                                                                                                                                                                                                  "Rio Grande do Sul": 1.0
                                                                                                                                                                                                                                },
                                                                                                                                                                                                                                "entropy": -1.000088900581841e-12,
                                                                                                                                                                                                                                "value": "Rio Grande do Sul"
                                                                                                                                                                                                                              },
                                                                                                                                                                                                                              "location": {
                                                                                                                                                                                                                                "value": "Linha Nova"
                                                                                                                                                                                                                              },
                                                                                                                                                                                                                              "num_date": {
                                                                                                                                                                                                                                "confidence": [
                                                                                                                                                                                                                                  2020.9002732240438,
                                                                                                                                                                                                                                  2020.9002732240438
                                                                                                                                                                                                                                ],
                                                                                                                                                                                                                                "value": 2020.9002732240438
                                                                                                                                                                                                                              },
                                                                                                                                                                                                                              "originating_lab": {
                                                                                                                                                                                                                                "value": "Laborat\u00f3rio de Microbiologia Molecular - Universidade FEEVALE"
                                                                                                                                                                                                                              },
                                                                                                                                                                                                                              "pangolin_lineage": {
                                                                                                                                                                                                                                "value": "P.2"
                                                                                                                                                                                                                              },
                                                                                                                                                                                                                              "recency": {
                                                                                                                                                                                                                                "value": "Older"
                                                                                                                                                                                                                              },
                                                                                                                                                                                                                              "region": {
                                                                                                                                                                                                                                "value": "South America"
                                                                                                                                                                                                                              },
                                                                                                                                                                                                                              "region_exposure": {
                                                                                                                                                                                                                                "value": "South America"
                                                                                                                                                                                                                              },

                                                                                                                                                                                                                              "subclade_membership": {
                                                                                                                                                                                                                                "value": "20B/S.484K"
                                                                                                                                                                                                                              },
                                                                                                                                                                                                                              "submitting_lab": {
                                                                                                                                                                                                                                "value": "Bioinformatics Laboratory / LNCC"
                                                                                                                                                                                                                              },
                                                                                                                                                                                                                              "url": "https://www.gisaid.org"
                                                                                                                                                                                                                            }
                                                                                                                                                                                                                          },
                                                                                                                                                                                                                          {
                                                                                                                                                                                                                            "branch_attrs": {
                                                                                                                                                                                                                              "labels": {
                                                                                                                                                                                                                                "aa": "ORF1a: P371S; ORF1b: K709N; ORF3a: V225F; ORF8: I121L"
                                                                                                                                                                                                                              },
                                                                                                                                                                                                                              "mutations": {
                                                                                                                                                                                                                                "ORF1a": [
                                                                                                                                                                                                                                  "P371S"
                                                                                                                                                                                                                                ],
                                                                                                                                                                                                                                "ORF1b": [
                                                                                                                                                                                                                                  "K709N"
                                                                                                                                                                                                                                ],
                                                                                                                                                                                                                                "ORF3a": [
                                                                                                                                                                                                                                  "V225F"
                                                                                                                                                                                                                                ],
                                                                                                                                                                                                                                "ORF8": [
                                                                                                                                                                                                                                  "I121L"
                                                                                                                                                                                                                                ],
                                                                                                                                                                                                                                "nuc": [
                                                                                                                                                                                                                                  "C222T",
                                                                                                                                                                                                                                  "C1376T",
                                                                                                                                                                                                                                  "C14697T",
                                                                                                                                                                                                                                  "G15594T",
                                                                                                                                                                                                                                  "G18756T",
                                                                                                                                                                                                                                  "A25524G",
                                                                                                                                                                                                                                  "G26065T",
                                                                                                                                                                                                                                  "C26208T",
                                                                                                                                                                                                                                  "A28254C"
                                                                                                                                                                                                                                ]
                                                                                                                                                                                                                              }
                                                                                                                                                                                                                            },
                                                                                                                                                                                                                            "name": "Brazil/SP-1727/2021",
                                                                                                                                                                                                                            "node_attrs": {

                                                                                                                                                                                                                              "author": {
                                                                                                                                                                                                                                "author": "Claudio Tavares Sacchi et al",
                                                                                                                                                                                                                                "value": "Claudio Tavares Sacchi et al"
                                                                                                                                                                                                                              },
                                                                                                                                                                                                                              "clade_membership": {
                                                                                                                                                                                                                                "value": "20B"
                                                                                                                                                                                                                              },
                                                                                                                                                                                                                              "country": {
                                                                                                                                                                                                                                "value": "Brazil"
                                                                                                                                                                                                                              },
                                                                                                                                                                                                                              "div": 28,
                                                                                                                                                                                                                              "division": {
                                                                                                                                                                                                                                "value": "S\u00e3o Paulo"
                                                                                                                                                                                                                              },
                                                                                                                                                                                                                              "division_exposure": {
                                                                                                                                                                                                                                "value": "S\u00e3o Paulo"
                                                                                                                                                                                                                              },
                                                                                                                                                                                                                              "gisaid_epi_isl": {
                                                                                                                                                                                                                                "value": "EPI_ISL_1092360"
                                                                                                                                                                                                                              },
                                                                                                                                                                                                                              "host": {
                                                                                                                                                                                                                                "value": "Human"
                                                                                                                                                                                                                              },
                                                                                                                                                                                                                              "custom_location": {
                                                                                                                                                                                                                                "confidence": {
                                                                                                                                                                                                                                  "Brazil": 0.9999999999999999
                                                                                                                                                                                                                                },
                                                                                                                                                                                                                                "entropy": -9.99866855976916e-13,
                                                                                                                                                                                                                                "value": "Brazil"
                                                                                                                                                                                                                              },
                                                                                                                                                                                                                              "location": {
                                                                                                                                                                                                                                "value": "Lencois Paulista"
                                                                                                                                                                                                                              },
                                                                                                                                                                                                                              "num_date": {
                                                                                                                                                                                                                                "confidence": [
                                                                                                                                                                                                                                  2021.1054794520549,
                                                                                                                                                                                                                                  2021.1054794520549
                                                                                                                                                                                                                                ],
                                                                                                                                                                                                                                "value": 2021.1054794520549
                                                                                                                                                                                                                              },
                                                                                                                                                                                                                              "originating_lab": {
                                                                                                                                                                                                                                "value": "IAL Regional de Bauru"
                                                                                                                                                                                                                              },
                                                                                                                                                                                                                              "pangolin_lineage": {
                                                                                                                                                                                                                                "value": "P.2"
                                                                                                                                                                                                                              },
                                                                                                                                                                                                                              "recency": {
                                                                                                                                                                                                                                "value": "3-7 days ago"
                                                                                                                                                                                                                              },
                                                                                                                                                                                                                              "region": {
                                                                                                                                                                                                                                "value": "South America"
                                                                                                                                                                                                                              },
                                                                                                                                                                                                                              "region_exposure": {
                                                                                                                                                                                                                                "value": "South America"
                                                                                                                                                                                                                              },

                                                                                                                                                                                                                              "subclade_membership": {
                                                                                                                                                                                                                                "value": "20B/S.484K"
                                                                                                                                                                                                                              },
                                                                                                                                                                                                                              "submitting_lab": {
                                                                                                                                                                                                                                "value": "Instituto Adolfo Lutz, Interdiciplinary Procedures Center, Strategic Laboratory"
                                                                                                                                                                                                                              },
                                                                                                                                                                                                                              "url": "https://www.gisaid.org"
                                                                                                                                                                                                                            }
                                                                                                                                                                                                                          },
                                                                                                                                                                                                                          {
                                                                                                                                                                                                                            "branch_attrs": {
                                                                                                                                                                                                                              "mutations": {}
                                                                                                                                                                                                                            },
                                                                                                                                                                                                                            "children": [
                                                                                                                                                                                                                              {
                                                                                                                                                                                                                                "branch_attrs": {
                                                                                                                                                                                                                                  "labels": {
                                                                                                                                                                                                                                    "aa": "ORF3a: V256-, N257X, *276X"
                                                                                                                                                                                                                                  },
                                                                                                                                                                                                                                  "mutations": {
                                                                                                                                                                                                                                    "ORF3a": [
                                                                                                                                                                                                                                      "V256-",
                                                                                                                                                                                                                                      "N257X",
                                                                                                                                                                                                                                      "*276X"
                                                                                                                                                                                                                                    ],
                                                                                                                                                                                                                                    "nuc": [
                                                                                                                                                                                                                                      "G26158-",
                                                                                                                                                                                                                                      "T26159-",
                                                                                                                                                                                                                                      "T26160-",
                                                                                                                                                                                                                                      "A26161-"
                                                                                                                                                                                                                                    ]
                                                                                                                                                                                                                                  }
                                                                                                                                                                                                                                },
                                                                                                                                                                                                                                "name": "Brazil/RS-00601/2020",
                                                                                                                                                                                                                                "node_attrs": {

                                                                                                                                                                                                                                  "author": {
                                                                                                                                                                                                                                    "author": "Felipe Benites et al",
                                                                                                                                                                                                                                    "value": "Felipe Benites et al"
                                                                                                                                                                                                                                  },
                                                                                                                                                                                                                                  "clade_membership": {
                                                                                                                                                                                                                                    "value": "20B"
                                                                                                                                                                                                                                  },
                                                                                                                                                                                                                                  "country": {
                                                                                                                                                                                                                                    "value": "Brazil"
                                                                                                                                                                                                                                  },
                                                                                                                                                                                                                                  "div": 19,
                                                                                                                                                                                                                                  "division": {
                                                                                                                                                                                                                                    "value": "Rio Grande do Sul"
                                                                                                                                                                                                                                  },
                                                                                                                                                                                                                                  "division_exposure": {
                                                                                                                                                                                                                                    "value": "Rio Grande do Sul"
                                                                                                                                                                                                                                  },
                                                                                                                                                                                                                                  "gisaid_epi_isl": {
                                                                                                                                                                                                                                    "value": "EPI_ISL_779155"
                                                                                                                                                                                                                                  },
                                                                                                                                                                                                                                  "host": {
                                                                                                                                                                                                                                    "value": "Human"
                                                                                                                                                                                                                                  },
                                                                                                                                                                                                                                  "custom_location": {
                                                                                                                                                                                                                                    "confidence": {
                                                                                                                                                                                                                                      "Rio Grande do Sul": 1.0
                                                                                                                                                                                                                                    },
                                                                                                                                                                                                                                    "entropy": -1.000088900581841e-12,
                                                                                                                                                                                                                                    "value": "Rio Grande do Sul"
                                                                                                                                                                                                                                  },
                                                                                                                                                                                                                                  "location": {
                                                                                                                                                                                                                                    "value": "Carlos Barbosa"
                                                                                                                                                                                                                                  },
                                                                                                                                                                                                                                  "num_date": {
                                                                                                                                                                                                                                    "confidence": [
                                                                                                                                                                                                                                      2020.8948087431695,
                                                                                                                                                                                                                                      2020.8948087431695
                                                                                                                                                                                                                                    ],
                                                                                                                                                                                                                                    "value": 2020.8948087431695
                                                                                                                                                                                                                                  },
                                                                                                                                                                                                                                  "originating_lab": {
                                                                                                                                                                                                                                    "value": "Laborat\u00f3rio de Microbiologia Molecular - Universidade FEEVALE"
                                                                                                                                                                                                                                  },
                                                                                                                                                                                                                                  "pangolin_lineage": {
                                                                                                                                                                                                                                    "value": "P.2"
                                                                                                                                                                                                                                  },
                                                                                                                                                                                                                                  "recency": {
                                                                                                                                                                                                                                    "value": "Older"
                                                                                                                                                                                                                                  },
                                                                                                                                                                                                                                  "region": {
                                                                                                                                                                                                                                    "value": "South America"
                                                                                                                                                                                                                                  },
                                                                                                                                                                                                                                  "region_exposure": {
                                                                                                                                                                                                                                    "value": "South America"
                                                                                                                                                                                                                                  },

                                                                                                                                                                                                                                  "subclade_membership": {
                                                                                                                                                                                                                                    "value": "20B/S.484K"
                                                                                                                                                                                                                                  },
                                                                                                                                                                                                                                  "submitting_lab": {
                                                                                                                                                                                                                                    "value": "Bioinformatics Laboratory / LNCC"
                                                                                                                                                                                                                                  },
                                                                                                                                                                                                                                  "url": "https://www.gisaid.org"
                                                                                                                                                                                                                                }
                                                                                                                                                                                                                              },
                                                                                                                                                                                                                              {
                                                                                                                                                                                                                                "branch_attrs": {
                                                                                                                                                                                                                                  "mutations": {}
                                                                                                                                                                                                                                },
                                                                                                                                                                                                                                "children": [
                                                                                                                                                                                                                                  {
                                                                                                                                                                                                                                    "branch_attrs": {
                                                                                                                                                                                                                                      "mutations": {}
                                                                                                                                                                                                                                    },
                                                                                                                                                                                                                                    "children": [
                                                                                                                                                                                                                                      {
                                                                                                                                                                                                                                        "branch_attrs": {
                                                                                                                                                                                                                                          "mutations": {}
                                                                                                                                                                                                                                        },
                                                                                                                                                                                                                                        "name": "Brazil/RS-00663/2020",
                                                                                                                                                                                                                                        "node_attrs": {

                                                                                                                                                                                                                                          "author": {
                                                                                                                                                                                                                                            "author": "Felipe Benites et al",
                                                                                                                                                                                                                                            "value": "Felipe Benites et al"
                                                                                                                                                                                                                                          },
                                                                                                                                                                                                                                          "clade_membership": {
                                                                                                                                                                                                                                            "value": "20B"
                                                                                                                                                                                                                                          },
                                                                                                                                                                                                                                          "country": {
                                                                                                                                                                                                                                            "value": "Brazil"
                                                                                                                                                                                                                                          },
                                                                                                                                                                                                                                          "div": 19,
                                                                                                                                                                                                                                          "division": {
                                                                                                                                                                                                                                            "value": "Rio Grande do Sul"
                                                                                                                                                                                                                                          },
                                                                                                                                                                                                                                          "division_exposure": {
                                                                                                                                                                                                                                            "value": "Rio Grande do Sul"
                                                                                                                                                                                                                                          },
                                                                                                                                                                                                                                          "gisaid_epi_isl": {
                                                                                                                                                                                                                                            "value": "EPI_ISL_770606"
                                                                                                                                                                                                                                          },
                                                                                                                                                                                                                                          "host": {
                                                                                                                                                                                                                                            "value": "Human"
                                                                                                                                                                                                                                          },
                                                                                                                                                                                                                                          "custom_location": {
                                                                                                                                                                                                                                            "confidence": {
                                                                                                                                                                                                                                              "Rio Grande do Sul": 1.0
                                                                                                                                                                                                                                            },
                                                                                                                                                                                                                                            "entropy": -1.000088900581841e-12,
                                                                                                                                                                                                                                            "value": "Rio Grande do Sul"
                                                                                                                                                                                                                                          },
                                                                                                                                                                                                                                          "location": {
                                                                                                                                                                                                                                            "value": "Garibaldi"
                                                                                                                                                                                                                                          },
                                                                                                                                                                                                                                          "num_date": {
                                                                                                                                                                                                                                            "confidence": [
                                                                                                                                                                                                                                              2020.9030054644809,
                                                                                                                                                                                                                                              2020.9030054644809
                                                                                                                                                                                                                                            ],
                                                                                                                                                                                                                                            "value": 2020.9030054644809
                                                                                                                                                                                                                                          },
                                                                                                                                                                                                                                          "originating_lab": {
                                                                                                                                                                                                                                            "value": "Laborat\u00f3rio de Microbiologia Molecular - Universidade FEEVALE"
                                                                                                                                                                                                                                          },
                                                                                                                                                                                                                                          "pangolin_lineage": {
                                                                                                                                                                                                                                            "value": "P.2"
                                                                                                                                                                                                                                          },
                                                                                                                                                                                                                                          "recency": {
                                                                                                                                                                                                                                            "value": "Older"
                                                                                                                                                                                                                                          },
                                                                                                                                                                                                                                          "region": {
                                                                                                                                                                                                                                            "value": "South America"
                                                                                                                                                                                                                                          },
                                                                                                                                                                                                                                          "region_exposure": {
                                                                                                                                                                                                                                            "value": "South America"
                                                                                                                                                                                                                                          },

                                                                                                                                                                                                                                          "subclade_membership": {
                                                                                                                                                                                                                                            "value": "20B/S.484K"
                                                                                                                                                                                                                                          },
                                                                                                                                                                                                                                          "submitting_lab": {
                                                                                                                                                                                                                                            "value": "Bioinformatics Laboratory / LNCC"
                                                                                                                                                                                                                                          },
                                                                                                                                                                                                                                          "url": "https://www.gisaid.org"
                                                                                                                                                                                                                                        }
                                                                                                                                                                                                                                      },
                                                                                                                                                                                                                                      {
                                                                                                                                                                                                                                        "branch_attrs": {
                                                                                                                                                                                                                                          "mutations": {}
                                                                                                                                                                                                                                        },
                                                                                                                                                                                                                                        "name": "Brazil/RS-00661/2020",
                                                                                                                                                                                                                                        "node_attrs": {

                                                                                                                                                                                                                                          "author": {
                                                                                                                                                                                                                                            "author": "Felipe Benites et al",
                                                                                                                                                                                                                                            "value": "Felipe Benites et al"
                                                                                                                                                                                                                                          },
                                                                                                                                                                                                                                          "clade_membership": {
                                                                                                                                                                                                                                            "value": "20B"
                                                                                                                                                                                                                                          },
                                                                                                                                                                                                                                          "country": {
                                                                                                                                                                                                                                            "value": "Brazil"
                                                                                                                                                                                                                                          },
                                                                                                                                                                                                                                          "div": 19,
                                                                                                                                                                                                                                          "division": {
                                                                                                                                                                                                                                            "value": "Rio Grande do Sul"
                                                                                                                                                                                                                                          },
                                                                                                                                                                                                                                          "division_exposure": {
                                                                                                                                                                                                                                            "value": "Rio Grande do Sul"
                                                                                                                                                                                                                                          },
                                                                                                                                                                                                                                          "gisaid_epi_isl": {
                                                                                                                                                                                                                                            "value": "EPI_ISL_770604"
                                                                                                                                                                                                                                          },
                                                                                                                                                                                                                                          "host": {
                                                                                                                                                                                                                                            "value": "Human"
                                                                                                                                                                                                                                          },
                                                                                                                                                                                                                                          "custom_location": {
                                                                                                                                                                                                                                            "confidence": {
                                                                                                                                                                                                                                              "Rio Grande do Sul": 1.0
                                                                                                                                                                                                                                            },
                                                                                                                                                                                                                                            "entropy": -1.000088900581841e-12,
                                                                                                                                                                                                                                            "value": "Rio Grande do Sul"
                                                                                                                                                                                                                                          },
                                                                                                                                                                                                                                          "location": {
                                                                                                                                                                                                                                            "value": "Garibaldi"
                                                                                                                                                                                                                                          },
                                                                                                                                                                                                                                          "num_date": {
                                                                                                                                                                                                                                            "confidence": [
                                                                                                                                                                                                                                              2020.9030054644809,
                                                                                                                                                                                                                                              2020.9030054644809
                                                                                                                                                                                                                                            ],
                                                                                                                                                                                                                                            "value": 2020.9030054644809
                                                                                                                                                                                                                                          },
                                                                                                                                                                                                                                          "originating_lab": {
                                                                                                                                                                                                                                            "value": "Laborat\u00f3rio de Microbiologia Molecular - Universidade FEEVALE"
                                                                                                                                                                                                                                          },
                                                                                                                                                                                                                                          "pangolin_lineage": {
                                                                                                                                                                                                                                            "value": "P.2"
                                                                                                                                                                                                                                          },
                                                                                                                                                                                                                                          "recency": {
                                                                                                                                                                                                                                            "value": "Older"
                                                                                                                                                                                                                                          },
                                                                                                                                                                                                                                          "region": {
                                                                                                                                                                                                                                            "value": "South America"
                                                                                                                                                                                                                                          },
                                                                                                                                                                                                                                          "region_exposure": {
                                                                                                                                                                                                                                            "value": "South America"
                                                                                                                                                                                                                                          },

                                                                                                                                                                                                                                          "subclade_membership": {
                                                                                                                                                                                                                                            "value": "20B/S.484K"
                                                                                                                                                                                                                                          },
                                                                                                                                                                                                                                          "submitting_lab": {
                                                                                                                                                                                                                                            "value": "Bioinformatics Laboratory / LNCC"
                                                                                                                                                                                                                                          },
                                                                                                                                                                                                                                          "url": "https://www.gisaid.org"
                                                                                                                                                                                                                                        }
                                                                                                                                                                                                                                      }
                                                                                                                                                                                                                                    ],
                                                                                                                                                                                                                                    "name": "NODE_0004376",
                                                                                                                                                                                                                                    "node_attrs": {
                                                                                                                                                                                                                                      "clade_membership": {
                                                                                                                                                                                                                                        "value": "20B"
                                                                                                                                                                                                                                      },
                                                                                                                                                                                                                                      "div": 19,
                                                                                                                                                                                                                                      "custom_location": {
                                                                                                                                                                                                                                        "confidence": {
                                                                                                                                                                                                                                          "Rio Grande do Sul": 0.9991710171826156
                                                                                                                                                                                                                                        },
                                                                                                                                                                                                                                        "entropy": 0.006718669685531474,
                                                                                                                                                                                                                                        "value": "Rio Grande do Sul"
                                                                                                                                                                                                                                      },
                                                                                                                                                                                                                                      "num_date": {
                                                                                                                                                                                                                                        "confidence": [
                                                                                                                                                                                                                                          2020.8802726620638,
                                                                                                                                                                                                                                          2020.9030054644809
                                                                                                                                                                                                                                        ],
                                                                                                                                                                                                                                        "value": 2020.8996343494887
                                                                                                                                                                                                                                      },
                                                                                                                                                                                                                                      "subclade_membership": {
                                                                                                                                                                                                                                        "value": "20B/S.484K"
                                                                                                                                                                                                                                      }
                                                                                                                                                                                                                                    }
                                                                                                                                                                                                                                  },
                                                                                                                                                                                                                                  {
                                                                                                                                                                                                                                    "branch_attrs": {
                                                                                                                                                                                                                                      "mutations": {}
                                                                                                                                                                                                                                    },
                                                                                                                                                                                                                                    "children": [
                                                                                                                                                                                                                                      {
                                                                                                                                                                                                                                        "branch_attrs": {
                                                                                                                                                                                                                                          "mutations": {}
                                                                                                                                                                                                                                        },
                                                                                                                                                                                                                                        "name": "Brazil/RS-00675/2020",
                                                                                                                                                                                                                                        "node_attrs": {

                                                                                                                                                                                                                                          "author": {
                                                                                                                                                                                                                                            "author": "Felipe Benites et al",
                                                                                                                                                                                                                                            "value": "Felipe Benites et al"
                                                                                                                                                                                                                                          },
                                                                                                                                                                                                                                          "clade_membership": {
                                                                                                                                                                                                                                            "value": "20B"
                                                                                                                                                                                                                                          },
                                                                                                                                                                                                                                          "country": {
                                                                                                                                                                                                                                            "value": "Brazil"
                                                                                                                                                                                                                                          },
                                                                                                                                                                                                                                          "div": 19,
                                                                                                                                                                                                                                          "division": {
                                                                                                                                                                                                                                            "value": "Rio Grande do Sul"
                                                                                                                                                                                                                                          },
                                                                                                                                                                                                                                          "division_exposure": {
                                                                                                                                                                                                                                            "value": "Rio Grande do Sul"
                                                                                                                                                                                                                                          },
                                                                                                                                                                                                                                          "gisaid_epi_isl": {
                                                                                                                                                                                                                                            "value": "EPI_ISL_770616"
                                                                                                                                                                                                                                          },
                                                                                                                                                                                                                                          "host": {
                                                                                                                                                                                                                                            "value": "Human"
                                                                                                                                                                                                                                          },
                                                                                                                                                                                                                                          "custom_location": {
                                                                                                                                                                                                                                            "confidence": {
                                                                                                                                                                                                                                              "Rio Grande do Sul": 1.0
                                                                                                                                                                                                                                            },
                                                                                                                                                                                                                                            "entropy": -1.000088900581841e-12,
                                                                                                                                                                                                                                            "value": "Rio Grande do Sul"
                                                                                                                                                                                                                                          },
                                                                                                                                                                                                                                          "location": {
                                                                                                                                                                                                                                            "value": "Carlos Barbosa"
                                                                                                                                                                                                                                          },
                                                                                                                                                                                                                                          "num_date": {
                                                                                                                                                                                                                                            "confidence": [
                                                                                                                                                                                                                                              2020.905737704918,
                                                                                                                                                                                                                                              2020.905737704918
                                                                                                                                                                                                                                            ],
                                                                                                                                                                                                                                            "value": 2020.905737704918
                                                                                                                                                                                                                                          },
                                                                                                                                                                                                                                          "originating_lab": {
                                                                                                                                                                                                                                            "value": "Laborat\u00f3rio de Microbiologia Molecular - Universidade FEEVALE"
                                                                                                                                                                                                                                          },
                                                                                                                                                                                                                                          "pangolin_lineage": {
                                                                                                                                                                                                                                            "value": "P.2"
                                                                                                                                                                                                                                          },
                                                                                                                                                                                                                                          "recency": {
                                                                                                                                                                                                                                            "value": "Older"
                                                                                                                                                                                                                                          },
                                                                                                                                                                                                                                          "region": {
                                                                                                                                                                                                                                            "value": "South America"
                                                                                                                                                                                                                                          },
                                                                                                                                                                                                                                          "region_exposure": {
                                                                                                                                                                                                                                            "value": "South America"
                                                                                                                                                                                                                                          },

                                                                                                                                                                                                                                          "subclade_membership": {
                                                                                                                                                                                                                                            "value": "20B/S.484K"
                                                                                                                                                                                                                                          },
                                                                                                                                                                                                                                          "submitting_lab": {
                                                                                                                                                                                                                                            "value": "Bioinformatics Laboratory / LNCC"
                                                                                                                                                                                                                                          },
                                                                                                                                                                                                                                          "url": "https://www.gisaid.org"
                                                                                                                                                                                                                                        }
                                                                                                                                                                                                                                      },
                                                                                                                                                                                                                                      {
                                                                                                                                                                                                                                        "branch_attrs": {
                                                                                                                                                                                                                                          "mutations": {}
                                                                                                                                                                                                                                        },
                                                                                                                                                                                                                                        "name": "Brazil/RS-00618/2020",
                                                                                                                                                                                                                                        "node_attrs": {

                                                                                                                                                                                                                                          "author": {
                                                                                                                                                                                                                                            "author": "Felipe Benites et al",
                                                                                                                                                                                                                                            "value": "Felipe Benites et al"
                                                                                                                                                                                                                                          },
                                                                                                                                                                                                                                          "clade_membership": {
                                                                                                                                                                                                                                            "value": "20B"
                                                                                                                                                                                                                                          },
                                                                                                                                                                                                                                          "country": {
                                                                                                                                                                                                                                            "value": "Brazil"
                                                                                                                                                                                                                                          },
                                                                                                                                                                                                                                          "div": 19,
                                                                                                                                                                                                                                          "division": {
                                                                                                                                                                                                                                            "value": "Rio Grande do Sul"
                                                                                                                                                                                                                                          },
                                                                                                                                                                                                                                          "division_exposure": {
                                                                                                                                                                                                                                            "value": "Rio Grande do Sul"
                                                                                                                                                                                                                                          },
                                                                                                                                                                                                                                          "gisaid_epi_isl": {
                                                                                                                                                                                                                                            "value": "EPI_ISL_770570"
                                                                                                                                                                                                                                          },
                                                                                                                                                                                                                                          "host": {
                                                                                                                                                                                                                                            "value": "Human"
                                                                                                                                                                                                                                          },
                                                                                                                                                                                                                                          "custom_location": {
                                                                                                                                                                                                                                            "confidence": {
                                                                                                                                                                                                                                              "Rio Grande do Sul": 1.0
                                                                                                                                                                                                                                            },
                                                                                                                                                                                                                                            "entropy": -1.000088900581841e-12,
                                                                                                                                                                                                                                            "value": "Rio Grande do Sul"
                                                                                                                                                                                                                                          },
                                                                                                                                                                                                                                          "location": {
                                                                                                                                                                                                                                            "value": "Carlos Barbosa"
                                                                                                                                                                                                                                          },
                                                                                                                                                                                                                                          "num_date": {
                                                                                                                                                                                                                                            "confidence": [
                                                                                                                                                                                                                                              2020.8975409836066,
                                                                                                                                                                                                                                              2020.8975409836066
                                                                                                                                                                                                                                            ],
                                                                                                                                                                                                                                            "value": 2020.8975409836066
                                                                                                                                                                                                                                          },
                                                                                                                                                                                                                                          "originating_lab": {
                                                                                                                                                                                                                                            "value": "Laborat\u00f3rio de Microbiologia Molecular - Universidade FEEVALE"
                                                                                                                                                                                                                                          },
                                                                                                                                                                                                                                          "pangolin_lineage": {
                                                                                                                                                                                                                                            "value": "P.2"
                                                                                                                                                                                                                                          },
                                                                                                                                                                                                                                          "recency": {
                                                                                                                                                                                                                                            "value": "Older"
                                                                                                                                                                                                                                          },
                                                                                                                                                                                                                                          "region": {
                                                                                                                                                                                                                                            "value": "South America"
                                                                                                                                                                                                                                          },
                                                                                                                                                                                                                                          "region_exposure": {
                                                                                                                                                                                                                                            "value": "South America"
                                                                                                                                                                                                                                          },

                                                                                                                                                                                                                                          "subclade_membership": {
                                                                                                                                                                                                                                            "value": "20B/S.484K"
                                                                                                                                                                                                                                          },
                                                                                                                                                                                                                                          "submitting_lab": {
                                                                                                                                                                                                                                            "value": "Bioinformatics Laboratory / LNCC"
                                                                                                                                                                                                                                          },
                                                                                                                                                                                                                                          "url": "https://www.gisaid.org"
                                                                                                                                                                                                                                        }
                                                                                                                                                                                                                                      }
                                                                                                                                                                                                                                    ],
                                                                                                                                                                                                                                    "name": "NODE_0004377",
                                                                                                                                                                                                                                    "node_attrs": {
                                                                                                                                                                                                                                      "clade_membership": {
                                                                                                                                                                                                                                        "value": "20B"
                                                                                                                                                                                                                                      },
                                                                                                                                                                                                                                      "div": 19,
                                                                                                                                                                                                                                      "custom_location": {
                                                                                                                                                                                                                                        "confidence": {
                                                                                                                                                                                                                                          "Rio Grande do Sul": 0.9991710171826156
                                                                                                                                                                                                                                        },
                                                                                                                                                                                                                                        "entropy": 0.006718669685531474,
                                                                                                                                                                                                                                        "value": "Rio Grande do Sul"
                                                                                                                                                                                                                                      },
                                                                                                                                                                                                                                      "num_date": {
                                                                                                                                                                                                                                        "confidence": [
                                                                                                                                                                                                                                          2020.8786571826379,
                                                                                                                                                                                                                                          2020.8975409836066
                                                                                                                                                                                                                                        ],
                                                                                                                                                                                                                                        "value": 2020.8975409836066
                                                                                                                                                                                                                                      },
                                                                                                                                                                                                                                      "subclade_membership": {
                                                                                                                                                                                                                                        "value": "20B/S.484K"
                                                                                                                                                                                                                                      }
                                                                                                                                                                                                                                    }
                                                                                                                                                                                                                                  }
                                                                                                                                                                                                                                ],
                                                                                                                                                                                                                                "name": "NODE_0004375",
                                                                                                                                                                                                                                "node_attrs": {
                                                                                                                                                                                                                                  "clade_membership": {
                                                                                                                                                                                                                                    "value": "20B"
                                                                                                                                                                                                                                  },
                                                                                                                                                                                                                                  "div": 19,
                                                                                                                                                                                                                                  "custom_location": {
                                                                                                                                                                                                                                    "confidence": {
                                                                                                                                                                                                                                      "Brazil": 0.0015482350513622966,
                                                                                                                                                                                                                                      "Rio Grande do Sul": 0.9984504231065687
                                                                                                                                                                                                                                    },
                                                                                                                                                                                                                                    "entropy": 0.011585618223695339,
                                                                                                                                                                                                                                    "value": "Rio Grande do Sul"
                                                                                                                                                                                                                                  },
                                                                                                                                                                                                                                  "num_date": {
                                                                                                                                                                                                                                    "confidence": [
                                                                                                                                                                                                                                      2020.8615892477196,
                                                                                                                                                                                                                                      2020.8953126194592
                                                                                                                                                                                                                                    ],
                                                                                                                                                                                                                                    "value": 2020.8830073246963
                                                                                                                                                                                                                                  },
                                                                                                                                                                                                                                  "subclade_membership": {
                                                                                                                                                                                                                                    "value": "20B/S.484K"
                                                                                                                                                                                                                                  }
                                                                                                                                                                                                                                }
                                                                                                                                                                                                                              }
                                                                                                                                                                                                                            ],
                                                                                                                                                                                                                            "name": "NODE_0004374",
                                                                                                                                                                                                                            "node_attrs": {
                                                                                                                                                                                                                              "clade_membership": {
                                                                                                                                                                                                                                "value": "20B"
                                                                                                                                                                                                                              },
                                                                                                                                                                                                                              "div": 19,
                                                                                                                                                                                                                              "custom_location": {
                                                                                                                                                                                                                                "confidence": {
                                                                                                                                                                                                                                  "Brazil": 0.007810326446379951,
                                                                                                                                                                                                                                  "Rio Grande do Sul": 0.9921851270930395
                                                                                                                                                                                                                                },
                                                                                                                                                                                                                                "entropy": 0.045741274909582075,
                                                                                                                                                                                                                                "value": "Rio Grande do Sul"
                                                                                                                                                                                                                              },
                                                                                                                                                                                                                              "num_date": {
                                                                                                                                                                                                                                "confidence": [
                                                                                                                                                                                                                                  2020.845212468258,
                                                                                                                                                                                                                                  2020.8888111137724
                                                                                                                                                                                                                                ],
                                                                                                                                                                                                                                "value": 2020.8711938132285
                                                                                                                                                                                                                              },
                                                                                                                                                                                                                              "subclade_membership": {
                                                                                                                                                                                                                                "value": "20B/S.484K"
                                                                                                                                                                                                                              }
                                                                                                                                                                                                                            }
                                                                                                                                                                                                                          }
                                                                                                                                                                                                                        ],
                                                                                                                                                                                                                        "name": "NODE_0002384",
                                                                                                                                                                                                                        "node_attrs": {
                                                                                                                                                                                                                          "clade_membership": {
                                                                                                                                                                                                                            "value": "20B"
                                                                                                                                                                                                                          },
                                                                                                                                                                                                                          "div": 19,
                                                                                                                                                                                                                          "custom_location": {
                                                                                                                                                                                                                            "confidence": {
                                                                                                                                                                                                                              "Brazil": 0.08162898179895439,
                                                                                                                                                                                                                              "Rio Grande do Sul": 0.9183688679698258
                                                                                                                                                                                                                            },
                                                                                                                                                                                                                            "entropy": 0.282760640652972,
                                                                                                                                                                                                                            "value": "Rio Grande do Sul"
                                                                                                                                                                                                                          },
                                                                                                                                                                                                                          "num_date": {
                                                                                                                                                                                                                            "confidence": [
                                                                                                                                                                                                                              2020.8090304533393,
                                                                                                                                                                                                                              2020.8764934710275
                                                                                                                                                                                                                            ],
                                                                                                                                                                                                                            "value": 2020.857361715161
                                                                                                                                                                                                                          },
                                                                                                                                                                                                                          "subclade_membership": {
                                                                                                                                                                                                                            "value": "20B/S.484K"
                                                                                                                                                                                                                          }
                                                                                                                                                                                                                        }
                                                                                                                                                                                                                      },
                                                                                                                                                                                                                      {
                                                                                                                                                                                                                        "branch_attrs": {
                                                                                                                                                                                                                          "labels": {
                                                                                                                                                                                                                            "aa": "ORF1b: P160A"
                                                                                                                                                                                                                          },
                                                                                                                                                                                                                          "mutations": {
                                                                                                                                                                                                                            "ORF1b": [
                                                                                                                                                                                                                              "P160A"
                                                                                                                                                                                                                            ],
                                                                                                                                                                                                                            "nuc": [
                                                                                                                                                                                                                              "C13945G"
                                                                                                                                                                                                                            ]
                                                                                                                                                                                                                          }
                                                                                                                                                                                                                        },
                                                                                                                                                                                                                        "children": [
                                                                                                                                                                                                                          {
                                                                                                                                                                                                                            "branch_attrs": {
                                                                                                                                                                                                                              "mutations": {
                                                                                                                                                                                                                                "nuc": [
                                                                                                                                                                                                                                  "G12661A"
                                                                                                                                                                                                                                ]
                                                                                                                                                                                                                              }
                                                                                                                                                                                                                            },
                                                                                                                                                                                                                            "name": "Brazil/RS-00684/2020",
                                                                                                                                                                                                                            "node_attrs": {

                                                                                                                                                                                                                              "author": {
                                                                                                                                                                                                                                "author": "Felipe Benites et al",
                                                                                                                                                                                                                                "value": "Felipe Benites et al"
                                                                                                                                                                                                                              },
                                                                                                                                                                                                                              "clade_membership": {
                                                                                                                                                                                                                                "value": "20B"
                                                                                                                                                                                                                              },
                                                                                                                                                                                                                              "country": {
                                                                                                                                                                                                                                "value": "Brazil"
                                                                                                                                                                                                                              },
                                                                                                                                                                                                                              "div": 20,
                                                                                                                                                                                                                              "division": {
                                                                                                                                                                                                                                "value": "Rio Grande do Sul"
                                                                                                                                                                                                                              },
                                                                                                                                                                                                                              "division_exposure": {
                                                                                                                                                                                                                                "value": "Rio Grande do Sul"
                                                                                                                                                                                                                              },
                                                                                                                                                                                                                              "gisaid_epi_isl": {
                                                                                                                                                                                                                                "value": "EPI_ISL_770622"
                                                                                                                                                                                                                              },
                                                                                                                                                                                                                              "host": {
                                                                                                                                                                                                                                "value": "Human"
                                                                                                                                                                                                                              },
                                                                                                                                                                                                                              "custom_location": {
                                                                                                                                                                                                                                "confidence": {
                                                                                                                                                                                                                                  "Rio Grande do Sul": 1.0
                                                                                                                                                                                                                                },
                                                                                                                                                                                                                                "entropy": -1.000088900581841e-12,
                                                                                                                                                                                                                                "value": "Rio Grande do Sul"
                                                                                                                                                                                                                              },
                                                                                                                                                                                                                              "location": {
                                                                                                                                                                                                                                "value": "Garibaldi"
                                                                                                                                                                                                                              },
                                                                                                                                                                                                                              "num_date": {
                                                                                                                                                                                                                                "confidence": [
                                                                                                                                                                                                                                  2020.905737704918,
                                                                                                                                                                                                                                  2020.905737704918
                                                                                                                                                                                                                                ],
                                                                                                                                                                                                                                "value": 2020.905737704918
                                                                                                                                                                                                                              },
                                                                                                                                                                                                                              "originating_lab": {
                                                                                                                                                                                                                                "value": "Laborat\u00f3rio de Microbiologia Molecular - Universidade FEEVALE"
                                                                                                                                                                                                                              },
                                                                                                                                                                                                                              "pangolin_lineage": {
                                                                                                                                                                                                                                "value": "P.2"
                                                                                                                                                                                                                              },
                                                                                                                                                                                                                              "recency": {
                                                                                                                                                                                                                                "value": "Older"
                                                                                                                                                                                                                              },
                                                                                                                                                                                                                              "region": {
                                                                                                                                                                                                                                "value": "South America"
                                                                                                                                                                                                                              },
                                                                                                                                                                                                                              "region_exposure": {
                                                                                                                                                                                                                                "value": "South America"
                                                                                                                                                                                                                              },

                                                                                                                                                                                                                              "subclade_membership": {
                                                                                                                                                                                                                                "value": "20B/S.484K"
                                                                                                                                                                                                                              },
                                                                                                                                                                                                                              "submitting_lab": {
                                                                                                                                                                                                                                "value": "Bioinformatics Laboratory / LNCC"
                                                                                                                                                                                                                              },
                                                                                                                                                                                                                              "url": "https://www.gisaid.org"
                                                                                                                                                                                                                            }
                                                                                                                                                                                                                          },
                                                                                                                                                                                                                          {
                                                                                                                                                                                                                            "branch_attrs": {
                                                                                                                                                                                                                              "mutations": {}
                                                                                                                                                                                                                            },
                                                                                                                                                                                                                            "children": [
                                                                                                                                                                                                                              {
                                                                                                                                                                                                                                "branch_attrs": {
                                                                                                                                                                                                                                  "mutations": {}
                                                                                                                                                                                                                                },
                                                                                                                                                                                                                                "children": [
                                                                                                                                                                                                                                  {
                                                                                                                                                                                                                                    "branch_attrs": {
                                                                                                                                                                                                                                      "mutations": {}
                                                                                                                                                                                                                                    },
                                                                                                                                                                                                                                    "name": "Brazil/RS-00686/2020",
                                                                                                                                                                                                                                    "node_attrs": {

                                                                                                                                                                                                                                      "author": {
                                                                                                                                                                                                                                        "author": "Felipe Benites et al",
                                                                                                                                                                                                                                        "value": "Felipe Benites et al"
                                                                                                                                                                                                                                      },
                                                                                                                                                                                                                                      "clade_membership": {
                                                                                                                                                                                                                                        "value": "20B"
                                                                                                                                                                                                                                      },
                                                                                                                                                                                                                                      "country": {
                                                                                                                                                                                                                                        "value": "Brazil"
                                                                                                                                                                                                                                      },
                                                                                                                                                                                                                                      "div": 19,
                                                                                                                                                                                                                                      "division": {
                                                                                                                                                                                                                                        "value": "Rio Grande do Sul"
                                                                                                                                                                                                                                      },
                                                                                                                                                                                                                                      "division_exposure": {
                                                                                                                                                                                                                                        "value": "Rio Grande do Sul"
                                                                                                                                                                                                                                      },
                                                                                                                                                                                                                                      "gisaid_epi_isl": {
                                                                                                                                                                                                                                        "value": "EPI_ISL_770624"
                                                                                                                                                                                                                                      },
                                                                                                                                                                                                                                      "host": {
                                                                                                                                                                                                                                        "value": "Human"
                                                                                                                                                                                                                                      },
                                                                                                                                                                                                                                      "custom_location": {
                                                                                                                                                                                                                                        "confidence": {
                                                                                                                                                                                                                                          "Rio Grande do Sul": 0.9999999999999999
                                                                                                                                                                                                                                        },
                                                                                                                                                                                                                                        "entropy": -9.99866855976916e-13,
                                                                                                                                                                                                                                        "value": "Rio Grande do Sul"
                                                                                                                                                                                                                                      },
                                                                                                                                                                                                                                      "location": {
                                                                                                                                                                                                                                        "value": "Garibaldi"
                                                                                                                                                                                                                                      },
                                                                                                                                                                                                                                      "num_date": {
                                                                                                                                                                                                                                        "confidence": [
                                                                                                                                                                                                                                          2020.905737704918,
                                                                                                                                                                                                                                          2020.905737704918
                                                                                                                                                                                                                                        ],
                                                                                                                                                                                                                                        "value": 2020.905737704918
                                                                                                                                                                                                                                      },
                                                                                                                                                                                                                                      "originating_lab": {
                                                                                                                                                                                                                                        "value": "Laborat\u00f3rio de Microbiologia Molecular - Universidade FEEVALE"
                                                                                                                                                                                                                                      },
                                                                                                                                                                                                                                      "pangolin_lineage": {
                                                                                                                                                                                                                                        "value": "P.2"
                                                                                                                                                                                                                                      },
                                                                                                                                                                                                                                      "recency": {
                                                                                                                                                                                                                                        "value": "Older"
                                                                                                                                                                                                                                      },
                                                                                                                                                                                                                                      "region": {
                                                                                                                                                                                                                                        "value": "South America"
                                                                                                                                                                                                                                      },
                                                                                                                                                                                                                                      "region_exposure": {
                                                                                                                                                                                                                                        "value": "South America"
                                                                                                                                                                                                                                      },

                                                                                                                                                                                                                                      "subclade_membership": {
                                                                                                                                                                                                                                        "value": "20B/S.484K"
                                                                                                                                                                                                                                      },
                                                                                                                                                                                                                                      "submitting_lab": {
                                                                                                                                                                                                                                        "value": "Bioinformatics Laboratory / LNCC"
                                                                                                                                                                                                                                      },
                                                                                                                                                                                                                                      "url": "https://www.gisaid.org"
                                                                                                                                                                                                                                    }
                                                                                                                                                                                                                                  },
                                                                                                                                                                                                                                  {
                                                                                                                                                                                                                                    "branch_attrs": {
                                                                                                                                                                                                                                      "mutations": {}
                                                                                                                                                                                                                                    },
                                                                                                                                                                                                                                    "children": [
                                                                                                                                                                                                                                      {
                                                                                                                                                                                                                                        "branch_attrs": {
                                                                                                                                                                                                                                          "mutations": {}
                                                                                                                                                                                                                                        },
                                                                                                                                                                                                                                        "name": "Brazil/RS-00650/2020",
                                                                                                                                                                                                                                        "node_attrs": {

                                                                                                                                                                                                                                          "author": {
                                                                                                                                                                                                                                            "author": "Felipe Benites et al",
                                                                                                                                                                                                                                            "value": "Felipe Benites et al"
                                                                                                                                                                                                                                          },
                                                                                                                                                                                                                                          "clade_membership": {
                                                                                                                                                                                                                                            "value": "20B"
                                                                                                                                                                                                                                          },
                                                                                                                                                                                                                                          "country": {
                                                                                                                                                                                                                                            "value": "Brazil"
                                                                                                                                                                                                                                          },
                                                                                                                                                                                                                                          "div": 19,
                                                                                                                                                                                                                                          "division": {
                                                                                                                                                                                                                                            "value": "Rio Grande do Sul"
                                                                                                                                                                                                                                          },
                                                                                                                                                                                                                                          "division_exposure": {
                                                                                                                                                                                                                                            "value": "Rio Grande do Sul"
                                                                                                                                                                                                                                          },
                                                                                                                                                                                                                                          "gisaid_epi_isl": {
                                                                                                                                                                                                                                            "value": "EPI_ISL_770596"
                                                                                                                                                                                                                                          },
                                                                                                                                                                                                                                          "host": {
                                                                                                                                                                                                                                            "value": "Human"
                                                                                                                                                                                                                                          },
                                                                                                                                                                                                                                          "custom_location": {
                                                                                                                                                                                                                                            "confidence": {
                                                                                                                                                                                                                                              "Rio Grande do Sul": 1.0
                                                                                                                                                                                                                                            },
                                                                                                                                                                                                                                            "entropy": -1.000088900581841e-12,
                                                                                                                                                                                                                                            "value": "Rio Grande do Sul"
                                                                                                                                                                                                                                          },
                                                                                                                                                                                                                                          "location": {
                                                                                                                                                                                                                                            "value": "Garibaldi"
                                                                                                                                                                                                                                          },
                                                                                                                                                                                                                                          "num_date": {
                                                                                                                                                                                                                                            "confidence": [
                                                                                                                                                                                                                                              2020.9002732240438,
                                                                                                                                                                                                                                              2020.9002732240438
                                                                                                                                                                                                                                            ],
                                                                                                                                                                                                                                            "value": 2020.9002732240438
                                                                                                                                                                                                                                          },
                                                                                                                                                                                                                                          "originating_lab": {
                                                                                                                                                                                                                                            "value": "Laborat\u00f3rio de Microbiologia Molecular - Universidade FEEVALE"
                                                                                                                                                                                                                                          },
                                                                                                                                                                                                                                          "pangolin_lineage": {
                                                                                                                                                                                                                                            "value": "P.2"
                                                                                                                                                                                                                                          },
                                                                                                                                                                                                                                          "recency": {
                                                                                                                                                                                                                                            "value": "Older"
                                                                                                                                                                                                                                          },
                                                                                                                                                                                                                                          "region": {
                                                                                                                                                                                                                                            "value": "South America"
                                                                                                                                                                                                                                          },
                                                                                                                                                                                                                                          "region_exposure": {
                                                                                                                                                                                                                                            "value": "South America"
                                                                                                                                                                                                                                          },

                                                                                                                                                                                                                                          "subclade_membership": {
                                                                                                                                                                                                                                            "value": "20B/S.484K"
                                                                                                                                                                                                                                          },
                                                                                                                                                                                                                                          "submitting_lab": {
                                                                                                                                                                                                                                            "value": "Bioinformatics Laboratory / LNCC"
                                                                                                                                                                                                                                          },
                                                                                                                                                                                                                                          "url": "https://www.gisaid.org"
                                                                                                                                                                                                                                        }
                                                                                                                                                                                                                                      },
                                                                                                                                                                                                                                      {
                                                                                                                                                                                                                                        "branch_attrs": {
                                                                                                                                                                                                                                          "mutations": {}
                                                                                                                                                                                                                                        },
                                                                                                                                                                                                                                        "name": "Brazil/RS-00648/2020",
                                                                                                                                                                                                                                        "node_attrs": {

                                                                                                                                                                                                                                          "author": {
                                                                                                                                                                                                                                            "author": "Felipe Benites et al",
                                                                                                                                                                                                                                            "value": "Felipe Benites et al"
                                                                                                                                                                                                                                          },
                                                                                                                                                                                                                                          "clade_membership": {
                                                                                                                                                                                                                                            "value": "20B"
                                                                                                                                                                                                                                          },
                                                                                                                                                                                                                                          "country": {
                                                                                                                                                                                                                                            "value": "Brazil"
                                                                                                                                                                                                                                          },
                                                                                                                                                                                                                                          "div": 19,
                                                                                                                                                                                                                                          "division": {
                                                                                                                                                                                                                                            "value": "Rio Grande do Sul"
                                                                                                                                                                                                                                          },
                                                                                                                                                                                                                                          "division_exposure": {
                                                                                                                                                                                                                                            "value": "Rio Grande do Sul"
                                                                                                                                                                                                                                          },
                                                                                                                                                                                                                                          "gisaid_epi_isl": {
                                                                                                                                                                                                                                            "value": "EPI_ISL_770594"
                                                                                                                                                                                                                                          },
                                                                                                                                                                                                                                          "host": {
                                                                                                                                                                                                                                            "value": "Human"
                                                                                                                                                                                                                                          },
                                                                                                                                                                                                                                          "custom_location": {
                                                                                                                                                                                                                                            "confidence": {
                                                                                                                                                                                                                                              "Rio Grande do Sul": 1.0
                                                                                                                                                                                                                                            },
                                                                                                                                                                                                                                            "entropy": -1.000088900581841e-12,
                                                                                                                                                                                                                                            "value": "Rio Grande do Sul"
                                                                                                                                                                                                                                          },
                                                                                                                                                                                                                                          "location": {
                                                                                                                                                                                                                                            "value": "Garibaldi"
                                                                                                                                                                                                                                          },
                                                                                                                                                                                                                                          "num_date": {
                                                                                                                                                                                                                                            "confidence": [
                                                                                                                                                                                                                                              2020.9002732240438,
                                                                                                                                                                                                                                              2020.9002732240438
                                                                                                                                                                                                                                            ],
                                                                                                                                                                                                                                            "value": 2020.9002732240438
                                                                                                                                                                                                                                          },
                                                                                                                                                                                                                                          "originating_lab": {
                                                                                                                                                                                                                                            "value": "Laborat\u00f3rio de Microbiologia Molecular - Universidade FEEVALE"
                                                                                                                                                                                                                                          },
                                                                                                                                                                                                                                          "pangolin_lineage": {
                                                                                                                                                                                                                                            "value": "P.2"
                                                                                                                                                                                                                                          },
                                                                                                                                                                                                                                          "recency": {
                                                                                                                                                                                                                                            "value": "Older"
                                                                                                                                                                                                                                          },
                                                                                                                                                                                                                                          "region": {
                                                                                                                                                                                                                                            "value": "South America"
                                                                                                                                                                                                                                          },
                                                                                                                                                                                                                                          "region_exposure": {
                                                                                                                                                                                                                                            "value": "South America"
                                                                                                                                                                                                                                          },

                                                                                                                                                                                                                                          "subclade_membership": {
                                                                                                                                                                                                                                            "value": "20B/S.484K"
                                                                                                                                                                                                                                          },
                                                                                                                                                                                                                                          "submitting_lab": {
                                                                                                                                                                                                                                            "value": "Bioinformatics Laboratory / LNCC"
                                                                                                                                                                                                                                          },
                                                                                                                                                                                                                                          "url": "https://www.gisaid.org"
                                                                                                                                                                                                                                        }
                                                                                                                                                                                                                                      }
                                                                                                                                                                                                                                    ],
                                                                                                                                                                                                                                    "name": "NODE_0004381",
                                                                                                                                                                                                                                    "node_attrs": {
                                                                                                                                                                                                                                      "clade_membership": {
                                                                                                                                                                                                                                        "value": "20B"
                                                                                                                                                                                                                                      },
                                                                                                                                                                                                                                      "div": 19,
                                                                                                                                                                                                                                      "custom_location": {
                                                                                                                                                                                                                                        "confidence": {
                                                                                                                                                                                                                                          "Rio Grande do Sul": 0.9992189630846978
                                                                                                                                                                                                                                        },
                                                                                                                                                                                                                                        "entropy": 0.006376840331117586,
                                                                                                                                                                                                                                        "value": "Rio Grande do Sul"
                                                                                                                                                                                                                                      },
                                                                                                                                                                                                                                      "num_date": {
                                                                                                                                                                                                                                        "confidence": [
                                                                                                                                                                                                                                          2020.882151931737,
                                                                                                                                                                                                                                          2020.9002732240438
                                                                                                                                                                                                                                        ],
                                                                                                                                                                                                                                        "value": 2020.9002732240438
                                                                                                                                                                                                                                      },
                                                                                                                                                                                                                                      "subclade_membership": {
                                                                                                                                                                                                                                        "value": "20B/S.484K"
                                                                                                                                                                                                                                      }
                                                                                                                                                                                                                                    }
                                                                                                                                                                                                                                  }
                                                                                                                                                                                                                                ],
                                                                                                                                                                                                                                "name": "NODE_0004380",
                                                                                                                                                                                                                                "node_attrs": {
                                                                                                                                                                                                                                  "clade_membership": {
                                                                                                                                                                                                                                    "value": "20B"
                                                                                                                                                                                                                                  },
                                                                                                                                                                                                                                  "div": 19,
                                                                                                                                                                                                                                  "custom_location": {
                                                                                                                                                                                                                                    "confidence": {
                                                                                                                                                                                                                                      "Rio Grande do Sul": 0.9990580359640486
                                                                                                                                                                                                                                    },
                                                                                                                                                                                                                                    "entropy": 0.007513449167997358,
                                                                                                                                                                                                                                    "value": "Rio Grande do Sul"
                                                                                                                                                                                                                                  },
                                                                                                                                                                                                                                  "num_date": {
                                                                                                                                                                                                                                    "confidence": [
                                                                                                                                                                                                                                      2020.867937360775,
                                                                                                                                                                                                                                      2020.8980448598963
                                                                                                                                                                                                                                    ],
                                                                                                                                                                                                                                    "value": 2020.885667122321
                                                                                                                                                                                                                                  },
                                                                                                                                                                                                                                  "subclade_membership": {
                                                                                                                                                                                                                                    "value": "20B/S.484K"
                                                                                                                                                                                                                                  }
                                                                                                                                                                                                                                }
                                                                                                                                                                                                                              },
                                                                                                                                                                                                                              {
                                                                                                                                                                                                                                "branch_attrs": {
                                                                                                                                                                                                                                  "mutations": {}
                                                                                                                                                                                                                                },
                                                                                                                                                                                                                                "children": [
                                                                                                                                                                                                                                  {
                                                                                                                                                                                                                                    "branch_attrs": {
                                                                                                                                                                                                                                      "mutations": {}
                                                                                                                                                                                                                                    },
                                                                                                                                                                                                                                    "name": "Brazil/RS-00665/2020",
                                                                                                                                                                                                                                    "node_attrs": {

                                                                                                                                                                                                                                      "author": {
                                                                                                                                                                                                                                        "author": "Felipe Benites et al",
                                                                                                                                                                                                                                        "value": "Felipe Benites et al"
                                                                                                                                                                                                                                      },
                                                                                                                                                                                                                                      "clade_membership": {
                                                                                                                                                                                                                                        "value": "20B"
                                                                                                                                                                                                                                      },
                                                                                                                                                                                                                                      "country": {
                                                                                                                                                                                                                                        "value": "Brazil"
                                                                                                                                                                                                                                      },
                                                                                                                                                                                                                                      "div": 19,
                                                                                                                                                                                                                                      "division": {
                                                                                                                                                                                                                                        "value": "Rio Grande do Sul"
                                                                                                                                                                                                                                      },
                                                                                                                                                                                                                                      "division_exposure": {
                                                                                                                                                                                                                                        "value": "Rio Grande do Sul"
                                                                                                                                                                                                                                      },
                                                                                                                                                                                                                                      "gisaid_epi_isl": {
                                                                                                                                                                                                                                        "value": "EPI_ISL_770607"
                                                                                                                                                                                                                                      },
                                                                                                                                                                                                                                      "host": {
                                                                                                                                                                                                                                        "value": "Human"
                                                                                                                                                                                                                                      },
                                                                                                                                                                                                                                      "custom_location": {
                                                                                                                                                                                                                                        "confidence": {
                                                                                                                                                                                                                                          "Rio Grande do Sul": 0.9999999999999999
                                                                                                                                                                                                                                        },
                                                                                                                                                                                                                                        "entropy": -9.99866855976916e-13,
                                                                                                                                                                                                                                        "value": "Rio Grande do Sul"
                                                                                                                                                                                                                                      },
                                                                                                                                                                                                                                      "location": {
                                                                                                                                                                                                                                        "value": "Garibaldi"
                                                                                                                                                                                                                                      },
                                                                                                                                                                                                                                      "num_date": {
                                                                                                                                                                                                                                        "confidence": [
                                                                                                                                                                                                                                          2020.9030054644809,
                                                                                                                                                                                                                                          2020.9030054644809
                                                                                                                                                                                                                                        ],
                                                                                                                                                                                                                                        "value": 2020.9030054644809
                                                                                                                                                                                                                                      },
                                                                                                                                                                                                                                      "originating_lab": {
                                                                                                                                                                                                                                        "value": "Laborat\u00f3rio de Microbiologia Molecular - Universidade FEEVALE"
                                                                                                                                                                                                                                      },
                                                                                                                                                                                                                                      "pangolin_lineage": {
                                                                                                                                                                                                                                        "value": "P.2"
                                                                                                                                                                                                                                      },
                                                                                                                                                                                                                                      "recency": {
                                                                                                                                                                                                                                        "value": "Older"
                                                                                                                                                                                                                                      },
                                                                                                                                                                                                                                      "region": {
                                                                                                                                                                                                                                        "value": "South America"
                                                                                                                                                                                                                                      },
                                                                                                                                                                                                                                      "region_exposure": {
                                                                                                                                                                                                                                        "value": "South America"
                                                                                                                                                                                                                                      },

                                                                                                                                                                                                                                      "subclade_membership": {
                                                                                                                                                                                                                                        "value": "20B/S.484K"
                                                                                                                                                                                                                                      },
                                                                                                                                                                                                                                      "submitting_lab": {
                                                                                                                                                                                                                                        "value": "Bioinformatics Laboratory / LNCC"
                                                                                                                                                                                                                                      },
                                                                                                                                                                                                                                      "url": "https://www.gisaid.org"
                                                                                                                                                                                                                                    }
                                                                                                                                                                                                                                  },
                                                                                                                                                                                                                                  {
                                                                                                                                                                                                                                    "branch_attrs": {
                                                                                                                                                                                                                                      "mutations": {}
                                                                                                                                                                                                                                    },
                                                                                                                                                                                                                                    "children": [
                                                                                                                                                                                                                                      {
                                                                                                                                                                                                                                        "branch_attrs": {
                                                                                                                                                                                                                                          "mutations": {}
                                                                                                                                                                                                                                        },
                                                                                                                                                                                                                                        "name": "Brazil/RS-00646/2020",
                                                                                                                                                                                                                                        "node_attrs": {

                                                                                                                                                                                                                                          "author": {
                                                                                                                                                                                                                                            "author": "Felipe Benites et al",
                                                                                                                                                                                                                                            "value": "Felipe Benites et al"
                                                                                                                                                                                                                                          },
                                                                                                                                                                                                                                          "clade_membership": {
                                                                                                                                                                                                                                            "value": "20B"
                                                                                                                                                                                                                                          },
                                                                                                                                                                                                                                          "country": {
                                                                                                                                                                                                                                            "value": "Brazil"
                                                                                                                                                                                                                                          },
                                                                                                                                                                                                                                          "div": 19,
                                                                                                                                                                                                                                          "division": {
                                                                                                                                                                                                                                            "value": "Rio Grande do Sul"
                                                                                                                                                                                                                                          },
                                                                                                                                                                                                                                          "division_exposure": {
                                                                                                                                                                                                                                            "value": "Rio Grande do Sul"
                                                                                                                                                                                                                                          },
                                                                                                                                                                                                                                          "gisaid_epi_isl": {
                                                                                                                                                                                                                                            "value": "EPI_ISL_770592"
                                                                                                                                                                                                                                          },
                                                                                                                                                                                                                                          "host": {
                                                                                                                                                                                                                                            "value": "Human"
                                                                                                                                                                                                                                          },
                                                                                                                                                                                                                                          "custom_location": {
                                                                                                                                                                                                                                            "confidence": {
                                                                                                                                                                                                                                              "Rio Grande do Sul": 1.0
                                                                                                                                                                                                                                            },
                                                                                                                                                                                                                                            "entropy": -1.000088900581841e-12,
                                                                                                                                                                                                                                            "value": "Rio Grande do Sul"
                                                                                                                                                                                                                                          },
                                                                                                                                                                                                                                          "location": {
                                                                                                                                                                                                                                            "value": "Garibaldi"
                                                                                                                                                                                                                                          },
                                                                                                                                                                                                                                          "num_date": {
                                                                                                                                                                                                                                            "confidence": [
                                                                                                                                                                                                                                              2020.9002732240438,
                                                                                                                                                                                                                                              2020.9002732240438
                                                                                                                                                                                                                                            ],
                                                                                                                                                                                                                                            "value": 2020.9002732240438
                                                                                                                                                                                                                                          },
                                                                                                                                                                                                                                          "originating_lab": {
                                                                                                                                                                                                                                            "value": "Laborat\u00f3rio de Microbiologia Molecular - Universidade FEEVALE"
                                                                                                                                                                                                                                          },
                                                                                                                                                                                                                                          "pangolin_lineage": {
                                                                                                                                                                                                                                            "value": "P.2"
                                                                                                                                                                                                                                          },
                                                                                                                                                                                                                                          "recency": {
                                                                                                                                                                                                                                            "value": "Older"
                                                                                                                                                                                                                                          },
                                                                                                                                                                                                                                          "region": {
                                                                                                                                                                                                                                            "value": "South America"
                                                                                                                                                                                                                                          },
                                                                                                                                                                                                                                          "region_exposure": {
                                                                                                                                                                                                                                            "value": "South America"
                                                                                                                                                                                                                                          },

                                                                                                                                                                                                                                          "subclade_membership": {
                                                                                                                                                                                                                                            "value": "20B/S.484K"
                                                                                                                                                                                                                                          },
                                                                                                                                                                                                                                          "submitting_lab": {
                                                                                                                                                                                                                                            "value": "Bioinformatics Laboratory / LNCC"
                                                                                                                                                                                                                                          },
                                                                                                                                                                                                                                          "url": "https://www.gisaid.org"
                                                                                                                                                                                                                                        }
                                                                                                                                                                                                                                      },
                                                                                                                                                                                                                                      {
                                                                                                                                                                                                                                        "branch_attrs": {
                                                                                                                                                                                                                                          "mutations": {}
                                                                                                                                                                                                                                        },
                                                                                                                                                                                                                                        "name": "Brazil/RS-00662/2020",
                                                                                                                                                                                                                                        "node_attrs": {

                                                                                                                                                                                                                                          "author": {
                                                                                                                                                                                                                                            "author": "Felipe Benites et al",
                                                                                                                                                                                                                                            "value": "Felipe Benites et al"
                                                                                                                                                                                                                                          },
                                                                                                                                                                                                                                          "clade_membership": {
                                                                                                                                                                                                                                            "value": "20B"
                                                                                                                                                                                                                                          },
                                                                                                                                                                                                                                          "country": {
                                                                                                                                                                                                                                            "value": "Brazil"
                                                                                                                                                                                                                                          },
                                                                                                                                                                                                                                          "div": 19,
                                                                                                                                                                                                                                          "division": {
                                                                                                                                                                                                                                            "value": "Rio Grande do Sul"
                                                                                                                                                                                                                                          },
                                                                                                                                                                                                                                          "division_exposure": {
                                                                                                                                                                                                                                            "value": "Rio Grande do Sul"
                                                                                                                                                                                                                                          },
                                                                                                                                                                                                                                          "gisaid_epi_isl": {
                                                                                                                                                                                                                                            "value": "EPI_ISL_770605"
                                                                                                                                                                                                                                          },
                                                                                                                                                                                                                                          "host": {
                                                                                                                                                                                                                                            "value": "Human"
                                                                                                                                                                                                                                          },
                                                                                                                                                                                                                                          "custom_location": {
                                                                                                                                                                                                                                            "confidence": {
                                                                                                                                                                                                                                              "Rio Grande do Sul": 1.0
                                                                                                                                                                                                                                            },
                                                                                                                                                                                                                                            "entropy": -1.000088900581841e-12,
                                                                                                                                                                                                                                            "value": "Rio Grande do Sul"
                                                                                                                                                                                                                                          },
                                                                                                                                                                                                                                          "location": {
                                                                                                                                                                                                                                            "value": "Garibaldi"
                                                                                                                                                                                                                                          },
                                                                                                                                                                                                                                          "num_date": {
                                                                                                                                                                                                                                            "confidence": [
                                                                                                                                                                                                                                              2020.9030054644809,
                                                                                                                                                                                                                                              2020.9030054644809
                                                                                                                                                                                                                                            ],
                                                                                                                                                                                                                                            "value": 2020.9030054644809
                                                                                                                                                                                                                                          },
                                                                                                                                                                                                                                          "originating_lab": {
                                                                                                                                                                                                                                            "value": "Laborat\u00f3rio de Microbiologia Molecular - Universidade FEEVALE"
                                                                                                                                                                                                                                          },
                                                                                                                                                                                                                                          "pangolin_lineage": {
                                                                                                                                                                                                                                            "value": "P.2"
                                                                                                                                                                                                                                          },
                                                                                                                                                                                                                                          "recency": {
                                                                                                                                                                                                                                            "value": "Older"
                                                                                                                                                                                                                                          },
                                                                                                                                                                                                                                          "region": {
                                                                                                                                                                                                                                            "value": "South America"
                                                                                                                                                                                                                                          },
                                                                                                                                                                                                                                          "region_exposure": {
                                                                                                                                                                                                                                            "value": "South America"
                                                                                                                                                                                                                                          },

                                                                                                                                                                                                                                          "subclade_membership": {
                                                                                                                                                                                                                                            "value": "20B/S.484K"
                                                                                                                                                                                                                                          },
                                                                                                                                                                                                                                          "submitting_lab": {
                                                                                                                                                                                                                                            "value": "Bioinformatics Laboratory / LNCC"
                                                                                                                                                                                                                                          },
                                                                                                                                                                                                                                          "url": "https://www.gisaid.org"
                                                                                                                                                                                                                                        }
                                                                                                                                                                                                                                      }
                                                                                                                                                                                                                                    ],
                                                                                                                                                                                                                                    "name": "NODE_0004383",
                                                                                                                                                                                                                                    "node_attrs": {
                                                                                                                                                                                                                                      "clade_membership": {
                                                                                                                                                                                                                                        "value": "20B"
                                                                                                                                                                                                                                      },
                                                                                                                                                                                                                                      "div": 19,
                                                                                                                                                                                                                                      "custom_location": {
                                                                                                                                                                                                                                        "confidence": {
                                                                                                                                                                                                                                          "Rio Grande do Sul": 0.9992189630846978
                                                                                                                                                                                                                                        },
                                                                                                                                                                                                                                        "entropy": 0.006376840331117586,
                                                                                                                                                                                                                                        "value": "Rio Grande do Sul"
                                                                                                                                                                                                                                      },
                                                                                                                                                                                                                                      "num_date": {
                                                                                                                                                                                                                                        "confidence": [
                                                                                                                                                                                                                                          2020.8822585524915,
                                                                                                                                                                                                                                          2020.9002732240438
                                                                                                                                                                                                                                        ],
                                                                                                                                                                                                                                        "value": 2020.9002732240438
                                                                                                                                                                                                                                      },
                                                                                                                                                                                                                                      "subclade_membership": {
                                                                                                                                                                                                                                        "value": "20B/S.484K"
                                                                                                                                                                                                                                      }
                                                                                                                                                                                                                                    }
                                                                                                                                                                                                                                  }
                                                                                                                                                                                                                                ],
                                                                                                                                                                                                                                "name": "NODE_0004382",
                                                                                                                                                                                                                                "node_attrs": {
                                                                                                                                                                                                                                  "clade_membership": {
                                                                                                                                                                                                                                    "value": "20B"
                                                                                                                                                                                                                                  },
                                                                                                                                                                                                                                  "div": 19,
                                                                                                                                                                                                                                  "custom_location": {
                                                                                                                                                                                                                                    "confidence": {
                                                                                                                                                                                                                                      "Rio Grande do Sul": 0.9990580359640486
                                                                                                                                                                                                                                    },
                                                                                                                                                                                                                                    "entropy": 0.007513449167997358,
                                                                                                                                                                                                                                    "value": "Rio Grande do Sul"
                                                                                                                                                                                                                                  },
                                                                                                                                                                                                                                  "num_date": {
                                                                                                                                                                                                                                    "confidence": [
                                                                                                                                                                                                                                      2020.8665330554059,
                                                                                                                                                                                                                                      2020.8980448598963
                                                                                                                                                                                                                                    ],
                                                                                                                                                                                                                                    "value": 2020.8856671221547
                                                                                                                                                                                                                                  },
                                                                                                                                                                                                                                  "subclade_membership": {
                                                                                                                                                                                                                                    "value": "20B/S.484K"
                                                                                                                                                                                                                                  }
                                                                                                                                                                                                                                }
                                                                                                                                                                                                                              }
                                                                                                                                                                                                                            ],
                                                                                                                                                                                                                            "name": "NODE_0004379",
                                                                                                                                                                                                                            "node_attrs": {
                                                                                                                                                                                                                              "clade_membership": {
                                                                                                                                                                                                                                "value": "20B"
                                                                                                                                                                                                                              },
                                                                                                                                                                                                                              "div": 19,
                                                                                                                                                                                                                              "custom_location": {
                                                                                                                                                                                                                                "confidence": {
                                                                                                                                                                                                                                  "Brazil": 0.0020519563816797735,
                                                                                                                                                                                                                                  "Rio Grande do Sul": 0.9979464297765442
                                                                                                                                                                                                                                },
                                                                                                                                                                                                                                "entropy": 0.014773654266042956,
                                                                                                                                                                                                                                "value": "Rio Grande do Sul"
                                                                                                                                                                                                                              },
                                                                                                                                                                                                                              "num_date": {
                                                                                                                                                                                                                                "confidence": [
                                                                                                                                                                                                                                  2020.8502864824704,
                                                                                                                                                                                                                                  2020.8935790147957
                                                                                                                                                                                                                                ],
                                                                                                                                                                                                                                "value": 2020.8754444162148
                                                                                                                                                                                                                              },
                                                                                                                                                                                                                              "subclade_membership": {
                                                                                                                                                                                                                                "value": "20B/S.484K"
                                                                                                                                                                                                                              }
                                                                                                                                                                                                                            }
                                                                                                                                                                                                                          }
                                                                                                                                                                                                                        ],
                                                                                                                                                                                                                        "name": "NODE_0002346",
                                                                                                                                                                                                                        "node_attrs": {
                                                                                                                                                                                                                          "clade_membership": {
                                                                                                                                                                                                                            "value": "20B"
                                                                                                                                                                                                                          },
                                                                                                                                                                                                                          "div": 19,
                                                                                                                                                                                                                          "custom_location": {
                                                                                                                                                                                                                            "confidence": {
                                                                                                                                                                                                                              "Brazil": 0.013020081826133345,
                                                                                                                                                                                                                              "Rio Grande do Sul": 0.9869723008853579
                                                                                                                                                                                                                            },
                                                                                                                                                                                                                            "entropy": 0.06956061928148694,
                                                                                                                                                                                                                            "value": "Rio Grande do Sul"
                                                                                                                                                                                                                          },
                                                                                                                                                                                                                          "num_date": {
                                                                                                                                                                                                                            "confidence": [
                                                                                                                                                                                                                              2020.8353702396248,
                                                                                                                                                                                                                              2020.890700885812
                                                                                                                                                                                                                            ],
                                                                                                                                                                                                                            "value": 2020.858799225457
                                                                                                                                                                                                                          },
                                                                                                                                                                                                                          "subclade_membership": {
                                                                                                                                                                                                                            "value": "20B/S.484K"
                                                                                                                                                                                                                          }
                                                                                                                                                                                                                        }
                                                                                                                                                                                                                      }
                                                                                                                                                                                                                    ],
                                                                                                                                                                                                                    "name": "NODE_0004372",
                                                                                                                                                                                                                    "node_attrs": {
                                                                                                                                                                                                                      "clade_membership": {
                                                                                                                                                                                                                        "value": "20B"
                                                                                                                                                                                                                      },
                                                                                                                                                                                                                      "div": 18,
                                                                                                                                                                                                                      "custom_location": {
                                                                                                                                                                                                                        "confidence": {
                                                                                                                                                                                                                          "Brazil": 0.14189786096694337,
                                                                                                                                                                                                                          "Rio Grande do Sul": 0.8580466117189718
                                                                                                                                                                                                                        },
                                                                                                                                                                                                                        "entropy": 0.4090159996527615,
                                                                                                                                                                                                                        "value": "Rio Grande do Sul"
                                                                                                                                                                                                                      },
                                                                                                                                                                                                                      "num_date": {
                                                                                                                                                                                                                        "confidence": [
                                                                                                                                                                                                                          2020.7773217116733,
                                                                                                                                                                                                                          2020.8601699092917
                                                                                                                                                                                                                        ],
                                                                                                                                                                                                                        "value": 2020.8380461372574
                                                                                                                                                                                                                      },
                                                                                                                                                                                                                      "subclade_membership": {
                                                                                                                                                                                                                        "value": "20B/S.484K"
                                                                                                                                                                                                                      }
                                                                                                                                                                                                                    }
                                                                                                                                                                                                                  }
                                                                                                                                                                                                                ],
                                                                                                                                                                                                                "name": "NODE_0004371",
                                                                                                                                                                                                                "node_attrs": {
                                                                                                                                                                                                                  "clade_membership": {
                                                                                                                                                                                                                    "value": "20B"
                                                                                                                                                                                                                  },
                                                                                                                                                                                                                  "div": 18,
                                                                                                                                                                                                                  "custom_location": {
                                                                                                                                                                                                                    "confidence": {
                                                                                                                                                                                                                      "Brazil": 0.8638867354560783,
                                                                                                                                                                                                                      "Rio Grande do Sul": 0.13590418835590856
                                                                                                                                                                                                                    },
                                                                                                                                                                                                                    "entropy": 0.3995057609599312,
                                                                                                                                                                                                                    "value": "Brazil"
                                                                                                                                                                                                                  },
                                                                                                                                                                                                                  "num_date": {
                                                                                                                                                                                                                    "confidence": [
                                                                                                                                                                                                                      2020.7767214867322,
                                                                                                                                                                                                                      2020.853409146817
                                                                                                                                                                                                                    ],
                                                                                                                                                                                                                    "value": 2020.8341137472926
                                                                                                                                                                                                                  },
                                                                                                                                                                                                                  "subclade_membership": {
                                                                                                                                                                                                                    "value": "20B/S.484K"
                                                                                                                                                                                                                  }
                                                                                                                                                                                                                }
                                                                                                                                                                                                              }
                                                                                                                                                                                                            ],
                                                                                                                                                                                                            "name": "NODE_0004370",
                                                                                                                                                                                                            "node_attrs": {
                                                                                                                                                                                                              "clade_membership": {
                                                                                                                                                                                                                "value": "20B"
                                                                                                                                                                                                              },
                                                                                                                                                                                                              "div": 18,
                                                                                                                                                                                                              "custom_location": {
                                                                                                                                                                                                                "confidence": {
                                                                                                                                                                                                                  "Brazil": 0.924685842607692,
                                                                                                                                                                                                                  "Rio Grande do Sul": 0.0751695646915082
                                                                                                                                                                                                                },
                                                                                                                                                                                                                "entropy": 0.26828084444711264,
                                                                                                                                                                                                                "value": "Brazil"
                                                                                                                                                                                                              },
                                                                                                                                                                                                              "num_date": {
                                                                                                                                                                                                                "confidence": [
                                                                                                                                                                                                                  2020.7769843108829,
                                                                                                                                                                                                                  2020.8465966222363
                                                                                                                                                                                                                ],
                                                                                                                                                                                                                "value": 2020.8261212331554
                                                                                                                                                                                                              },
                                                                                                                                                                                                              "subclade_membership": {
                                                                                                                                                                                                                "value": "20B/S.484K"
                                                                                                                                                                                                              }
                                                                                                                                                                                                            }
                                                                                                                                                                                                          }
                                                                                                                                                                                                        ],
                                                                                                                                                                                                        "name": "NODE_0004369",
                                                                                                                                                                                                        "node_attrs": {
                                                                                                                                                                                                          "clade_membership": {
                                                                                                                                                                                                            "value": "20B"
                                                                                                                                                                                                          },
                                                                                                                                                                                                          "div": 18,
                                                                                                                                                                                                          "custom_location": {
                                                                                                                                                                                                            "confidence": {
                                                                                                                                                                                                              "Brazil": 0.8576434777951589,
                                                                                                                                                                                                              "Rio Grande do Sul": 0.14214047987361217
                                                                                                                                                                                                            },
                                                                                                                                                                                                            "entropy": 0.41093813329107237,
                                                                                                                                                                                                            "value": "Brazil"
                                                                                                                                                                                                          },
                                                                                                                                                                                                          "num_date": {
                                                                                                                                                                                                            "confidence": [
                                                                                                                                                                                                              2020.775823811852,
                                                                                                                                                                                                              2020.8409651818433
                                                                                                                                                                                                            ],
                                                                                                                                                                                                            "value": 2020.8237281965191
                                                                                                                                                                                                          },
                                                                                                                                                                                                          "subclade_membership": {
                                                                                                                                                                                                            "value": "20B/S.484K"
                                                                                                                                                                                                          }
                                                                                                                                                                                                        }
                                                                                                                                                                                                      }
                                                                                                                                                                                                    ],
                                                                                                                                                                                                    "name": "NODE_0004368",
                                                                                                                                                                                                    "node_attrs": {
                                                                                                                                                                                                      "clade_membership": {
                                                                                                                                                                                                        "value": "20B"
                                                                                                                                                                                                      },
                                                                                                                                                                                                      "div": 18,
                                                                                                                                                                                                      "custom_location": {
                                                                                                                                                                                                        "confidence": {
                                                                                                                                                                                                          "Brazil": 0.07463908558351666,
                                                                                                                                                                                                          "Rio Grande do Sul": 0.9253204089939167
                                                                                                                                                                                                        },
                                                                                                                                                                                                        "entropy": 0.26594827499904694,
                                                                                                                                                                                                        "value": "Rio Grande do Sul"
                                                                                                                                                                                                      },
                                                                                                                                                                                                      "num_date": {
                                                                                                                                                                                                        "confidence": [
                                                                                                                                                                                                          2020.7728563336889,
                                                                                                                                                                                                          2020.8350321448213
                                                                                                                                                                                                        ],
                                                                                                                                                                                                        "value": 2020.8237280463522
                                                                                                                                                                                                      },
                                                                                                                                                                                                      "subclade_membership": {
                                                                                                                                                                                                        "value": "20B/S.484K"
                                                                                                                                                                                                      }
                                                                                                                                                                                                    }
                                                                                                                                                                                                  }
                                                                                                                                                                                                ],
                                                                                                                                                                                                "name": "NODE_0004367",
                                                                                                                                                                                                "node_attrs": {
                                                                                                                                                                                                  "clade_membership": {
                                                                                                                                                                                                    "value": "20B"
                                                                                                                                                                                                  },
                                                                                                                                                                                                  "div": 18,
                                                                                                                                                                                                  "custom_location": {
                                                                                                                                                                                                    "confidence": {
                                                                                                                                                                                                      "Brazil": 0.007630509499324575,
                                                                                                                                                                                                      "Rio Grande do Sul": 0.9923648409099364
                                                                                                                                                                                                    },
                                                                                                                                                                                                    "entropy": 0.044869345092792556,
                                                                                                                                                                                                    "value": "Rio Grande do Sul"
                                                                                                                                                                                                  },
                                                                                                                                                                                                  "num_date": {
                                                                                                                                                                                                    "confidence": [
                                                                                                                                                                                                      2020.7717270998664,
                                                                                                                                                                                                      2020.834161933615
                                                                                                                                                                                                    ],
                                                                                                                                                                                                    "value": 2020.812311831732
                                                                                                                                                                                                  },
                                                                                                                                                                                                  "subclade_membership": {
                                                                                                                                                                                                    "value": "20B/S.484K"
                                                                                                                                                                                                  }
                                                                                                                                                                                                }
                                                                                                                                                                                              }
                                                                                                                                                                                            ],
                                                                                                                                                                                            "name": "NODE_0004366",
                                                                                                                                                                                            "node_attrs": {
                                                                                                                                                                                              "clade_membership": {
                                                                                                                                                                                                "value": "20B"
                                                                                                                                                                                              },
                                                                                                                                                                                              "div": 18,
                                                                                                                                                                                              "custom_location": {
                                                                                                                                                                                                "confidence": {
                                                                                                                                                                                                  "Brazil": 0.00252252927499478,
                                                                                                                                                                                                  "Rio Grande do Sul": 0.9974756901865764
                                                                                                                                                                                                },
                                                                                                                                                                                                "entropy": 0.0176369874795169,
                                                                                                                                                                                                "value": "Rio Grande do Sul"
                                                                                                                                                                                              },
                                                                                                                                                                                              "num_date": {
                                                                                                                                                                                                "confidence": [
                                                                                                                                                                                                  2020.770587718671,
                                                                                                                                                                                                  2020.8326449076308
                                                                                                                                                                                                ],
                                                                                                                                                                                                "value": 2020.8055501595002
                                                                                                                                                                                              },
                                                                                                                                                                                              "subclade_membership": {
                                                                                                                                                                                                "value": "20B/S.484K"
                                                                                                                                                                                              }
                                                                                                                                                                                            }
                                                                                                                                                                                          }
                                                                                                                                                                                        ],
                                                                                                                                                                                        "name": "NODE_0004364",
                                                                                                                                                                                        "node_attrs": {
                                                                                                                                                                                          "clade_membership": {
                                                                                                                                                                                            "value": "20B"
                                                                                                                                                                                          },
                                                                                                                                                                                          "div": 18,
                                                                                                                                                                                          "custom_location": {
                                                                                                                                                                                            "confidence": {
                                                                                                                                                                                              "Brazil": 0.009462929077912833,
                                                                                                                                                                                              "Rio Grande do Sul": 0.9905316005198782
                                                                                                                                                                                            },
                                                                                                                                                                                            "entropy": 0.05359396049536469,
                                                                                                                                                                                            "value": "Rio Grande do Sul"
                                                                                                                                                                                          },
                                                                                                                                                                                          "num_date": {
                                                                                                                                                                                            "confidence": [
                                                                                                                                                                                              2020.7463195265377,
                                                                                                                                                                                              2020.8318542816712
                                                                                                                                                                                            ],
                                                                                                                                                                                            "value": 2020.7961241407584
                                                                                                                                                                                          },
                                                                                                                                                                                          "subclade_membership": {
                                                                                                                                                                                            "value": "20B/S.484K"
                                                                                                                                                                                          }
                                                                                                                                                                                        }
                                                                                                                                                                                      }
                                                                                                                                                                                    ],
                                                                                                                                                                                    "name": "NODE_0004363",
                                                                                                                                                                                    "node_attrs": {
                                                                                                                                                                                      "clade_membership": {
                                                                                                                                                                                        "value": "20B"
                                                                                                                                                                                      },
                                                                                                                                                                                      "div": 18,
                                                                                                                                                                                      "custom_location": {
                                                                                                                                                                                        "confidence": {
                                                                                                                                                                                          "Brazil": 0.0016682072826375792,
                                                                                                                                                                                          "Rio Grande do Sul": 0.9983303846178518
                                                                                                                                                                                        },
                                                                                                                                                                                        "entropy": 0.01235812372019084,
                                                                                                                                                                                        "value": "Rio Grande do Sul"
                                                                                                                                                                                      },
                                                                                                                                                                                      "num_date": {
                                                                                                                                                                                        "confidence": [
                                                                                                                                                                                          2020.7440651131574,
                                                                                                                                                                                          2020.8309337256258
                                                                                                                                                                                        ],
                                                                                                                                                                                        "value": 2020.7877915389872
                                                                                                                                                                                      },
                                                                                                                                                                                      "subclade_membership": {
                                                                                                                                                                                        "value": "20B/S.484K"
                                                                                                                                                                                      }
                                                                                                                                                                                    }
                                                                                                                                                                                  }
                                                                                                                                                                                ],
                                                                                                                                                                                "name": "NODE_0004360",
                                                                                                                                                                                "node_attrs": {
                                                                                                                                                                                  "clade_membership": {
                                                                                                                                                                                    "value": "20B"
                                                                                                                                                                                  },
                                                                                                                                                                                  "div": 18,
                                                                                                                                                                                  "custom_location": {
                                                                                                                                                                                    "confidence": {
                                                                                                                                                                                      "Brazil": 0.0015079023174392652,
                                                                                                                                                                                      "Rio Grande do Sul": 0.9984907778335823
                                                                                                                                                                                    },
                                                                                                                                                                                    "entropy": 0.01132386017174097,
                                                                                                                                                                                    "value": "Rio Grande do Sul"
                                                                                                                                                                                  },
                                                                                                                                                                                  "num_date": {
                                                                                                                                                                                    "confidence": [
                                                                                                                                                                                      2020.7531083399708,
                                                                                                                                                                                      2020.8051685888468
                                                                                                                                                                                    ],
                                                                                                                                                                                    "value": 2020.7813610919877
                                                                                                                                                                                  },
                                                                                                                                                                                  "subclade_membership": {
                                                                                                                                                                                    "value": "20B/S.484K"
                                                                                                                                                                                  }
                                                                                                                                                                                }
                                                                                                                                                                              }
                                                                                                                                                                            ],
                                                                                                                                                                            "name": "NODE_0004359",
                                                                                                                                                                            "node_attrs": {
                                                                                                                                                                              "clade_membership": {
                                                                                                                                                                                "value": "20B"
                                                                                                                                                                              },
                                                                                                                                                                              "div": 18,
                                                                                                                                                                              "custom_location": {
                                                                                                                                                                                "confidence": {
                                                                                                                                                                                  "Brazil": 0.0074043430539160295,
                                                                                                                                                                                  "Rio Grande do Sul": 0.9925910253274486
                                                                                                                                                                                },
                                                                                                                                                                                "entropy": 0.04376475311204091,
                                                                                                                                                                                "value": "Rio Grande do Sul"
                                                                                                                                                                              },
                                                                                                                                                                              "num_date": {
                                                                                                                                                                                "confidence": [
                                                                                                                                                                                  2020.749888525624,
                                                                                                                                                                                  2020.8003667820578
                                                                                                                                                                                ],
                                                                                                                                                                                "value": 2020.777073078934
                                                                                                                                                                              },
                                                                                                                                                                              "subclade_membership": {
                                                                                                                                                                                "value": "20B/S.484K"
                                                                                                                                                                              }
                                                                                                                                                                            }
                                                                                                                                                                          }
                                                                                                                                                                        ],
                                                                                                                                                                        "name": "NODE_0004358",
                                                                                                                                                                        "node_attrs": {
                                                                                                                                                                          "clade_membership": {
                                                                                                                                                                            "value": "20B"
                                                                                                                                                                          },
                                                                                                                                                                          "div": 18,
                                                                                                                                                                          "custom_location": {
                                                                                                                                                                            "confidence": {
                                                                                                                                                                              "Brazil": 0.07691391806894084,
                                                                                                                                                                              "Rio Grande do Sul": 0.92304425753514
                                                                                                                                                                            },
                                                                                                                                                                            "entropy": 0.2716520093316663,
                                                                                                                                                                            "value": "Rio Grande do Sul"
                                                                                                                                                                          },
                                                                                                                                                                          "num_date": {
                                                                                                                                                                            "confidence": [
                                                                                                                                                                              2020.7461952162623,
                                                                                                                                                                              2020.7910519988204
                                                                                                                                                                            ],
                                                                                                                                                                            "value": 2020.771501982101
                                                                                                                                                                          },
                                                                                                                                                                          "subclade_membership": {
                                                                                                                                                                            "value": "20B/S.484K"
                                                                                                                                                                          }
                                                                                                                                                                        }
                                                                                                                                                                      }
                                                                                                                                                                    ],
                                                                                                                                                                    "name": "NODE_0004357",
                                                                                                                                                                    "node_attrs": {
                                                                                                                                                                      "clade_membership": {
                                                                                                                                                                        "value": "20B"
                                                                                                                                                                      },
                                                                                                                                                                      "div": 18,
                                                                                                                                                                      "custom_location": {
                                                                                                                                                                        "confidence": {
                                                                                                                                                                          "Brazil": 0.8885454344652882,
                                                                                                                                                                          "Rio Grande do Sul": 0.11123182898539415
                                                                                                                                                                        },
                                                                                                                                                                        "entropy": 0.3512571640310065,
                                                                                                                                                                        "value": "Brazil"
                                                                                                                                                                      },
                                                                                                                                                                      "num_date": {
                                                                                                                                                                        "confidence": [
                                                                                                                                                                          2020.740937592715,
                                                                                                                                                                          2020.7841337888938
                                                                                                                                                                        ],
                                                                                                                                                                        "value": 2020.763690616018
                                                                                                                                                                      },
                                                                                                                                                                      "subclade_membership": {
                                                                                                                                                                        "value": "20B/S.484K"
                                                                                                                                                                      }
                                                                                                                                                                    }
                                                                                                                                                                  }
                                                                                                                                                                ],
                                                                                                                                                                "name": "NODE_0004355",
                                                                                                                                                                "node_attrs": {
                                                                                                                                                                  "clade_membership": {
                                                                                                                                                                    "value": "20B"
                                                                                                                                                                  },
                                                                                                                                                                  "div": 18,
                                                                                                                                                                  "custom_location": {
                                                                                                                                                                    "confidence": {
                                                                                                                                                                      "Brazil": 0.9617826220513331,
                                                                                                                                                                      "Rio Grande do Sul": 0.038070269407673475
                                                                                                                                                                    },
                                                                                                                                                                    "entropy": 0.16325977156686006,
                                                                                                                                                                    "value": "Brazil"
                                                                                                                                                                  },
                                                                                                                                                                  "num_date": {
                                                                                                                                                                    "confidence": [
                                                                                                                                                                      2020.730579859009,
                                                                                                                                                                      2020.7813245641355
                                                                                                                                                                    ],
                                                                                                                                                                    "value": 2020.75434262782
                                                                                                                                                                  },
                                                                                                                                                                  "subclade_membership": {
                                                                                                                                                                    "value": "20B/S.484K"
                                                                                                                                                                  }
                                                                                                                                                                }
                                                                                                                                                              }
                                                                                                                                                            ],
                                                                                                                                                            "name": "NODE_0004277",
                                                                                                                                                            "node_attrs": {
                                                                                                                                                              "clade_membership": {
                                                                                                                                                                "value": "20B"
                                                                                                                                                              },
                                                                                                                                                              "div": 18,
                                                                                                                                                              "custom_location": {
                                                                                                                                                                "confidence": {
                                                                                                                                                                  "Brazil": 0.9431951465780136,
                                                                                                                                                                  "Rio Grande do Sul": 0.0566416600080398
                                                                                                                                                                },
                                                                                                                                                                "entropy": 0.2192711975188995,
                                                                                                                                                                "value": "Brazil"
                                                                                                                                                              },
                                                                                                                                                              "num_date": {
                                                                                                                                                                "confidence": [
                                                                                                                                                                  2020.7191597710819,
                                                                                                                                                                  2020.7703851052952
                                                                                                                                                                ],
                                                                                                                                                                "value": 2020.746901812984
                                                                                                                                                              },
                                                                                                                                                              "subclade_membership": {
                                                                                                                                                                "value": "20B/S.484K"
                                                                                                                                                              }
                                                                                                                                                            }
                                                                                                                                                          }
                                                                                                                                                        ],
                                                                                                                                                        "name": "NODE_0004261",
                                                                                                                                                        "node_attrs": {
                                                                                                                                                          "clade_membership": {
                                                                                                                                                            "value": "20B"
                                                                                                                                                          },
                                                                                                                                                          "div": 18,
                                                                                                                                                          "custom_location": {
                                                                                                                                                            "confidence": {
                                                                                                                                                              "Brazil": 0.6614491500110659,
                                                                                                                                                              "Rio Grande do Sul": 0.3383564111742073
                                                                                                                                                            },
                                                                                                                                                            "entropy": 0.6418038494396765,
                                                                                                                                                            "value": "Brazil"
                                                                                                                                                          },
                                                                                                                                                          "num_date": {
                                                                                                                                                            "confidence": [
                                                                                                                                                              2020.687775263576,
                                                                                                                                                              2020.7603842279395
                                                                                                                                                            ],
                                                                                                                                                            "value": 2020.7366771658776
                                                                                                                                                          },
                                                                                                                                                          "subclade_membership": {
                                                                                                                                                            "value": "20B/S.484K"
                                                                                                                                                          }
                                                                                                                                                        }
                                                                                                                                                      }
                                                                                                                                                    ],
                                                                                                                                                    "name": "NODE_0004258",
                                                                                                                                                    "node_attrs": {
                                                                                                                                                      "clade_membership": {
                                                                                                                                                        "value": "20B"
                                                                                                                                                      },
                                                                                                                                                      "div": 18,
                                                                                                                                                      "custom_location": {
                                                                                                                                                        "confidence": {
                                                                                                                                                          "Brazil": 0.5932374352361992,
                                                                                                                                                          "Rio Grande do Sul": 0.40521045756197416,
                                                                                                                                                          "South America": 0.001214483988118067
                                                                                                                                                        },
                                                                                                                                                        "entropy": 0.686987191632449,
                                                                                                                                                        "value": "Brazil"
                                                                                                                                                      },
                                                                                                                                                      "num_date": {
                                                                                                                                                        "confidence": [
                                                                                                                                                          2020.4742587031085,
                                                                                                                                                          2020.753198717941
                                                                                                                                                        ],
                                                                                                                                                        "value": 2020.7255024164253
                                                                                                                                                      },
                                                                                                                                                      "subclade_membership": {
                                                                                                                                                        "value": "20B/S.484K"
                                                                                                                                                      }
                                                                                                                                                    }
                                                                                                                                                  }
                                                                                                                                                ],
                                                                                                                                                "name": "NODE_0004252",
                                                                                                                                                "node_attrs": {
                                                                                                                                                  "clade_membership": {
                                                                                                                                                    "value": "20B"
                                                                                                                                                  },
                                                                                                                                                  "div": 18,
                                                                                                                                                  "custom_location": {
                                                                                                                                                    "confidence": {
                                                                                                                                                      "Brazil": 0.050745850118977955,
                                                                                                                                                      "Rio Grande do Sul": 0.9492163942742179
                                                                                                                                                    },
                                                                                                                                                    "entropy": 0.20114881244893112,
                                                                                                                                                    "value": "Rio Grande do Sul"
                                                                                                                                                  },
                                                                                                                                                  "num_date": {
                                                                                                                                                    "confidence": [
                                                                                                                                                      2020.4795409059245,
                                                                                                                                                      2020.742634015395
                                                                                                                                                    ],
                                                                                                                                                    "value": 2020.713198889978
                                                                                                                                                  },
                                                                                                                                                  "subclade_membership": {
                                                                                                                                                    "value": "20B/S.484K"
                                                                                                                                                  }
                                                                                                                                                }
                                                                                                                                              }
                                                                                                                                            ],
                                                                                                                                            "name": "NODE_0002310",
                                                                                                                                            "node_attrs": {
                                                                                                                                              "clade_membership": {
                                                                                                                                                "value": "20B"
                                                                                                                                              },
                                                                                                                                              "div": 18,
                                                                                                                                              "custom_location": {
                                                                                                                                                "confidence": {
                                                                                                                                                  "Brazil": 0.004002878113090665,
                                                                                                                                                  "Rio Grande do Sul": 0.9959971218869094
                                                                                                                                                },
                                                                                                                                                "entropy": 0.026093711795454215,
                                                                                                                                                "value": "Rio Grande do Sul"
                                                                                                                                              },
                                                                                                                                              "num_date": {
                                                                                                                                                "confidence": [
                                                                                                                                                  2020.4881708980333,
                                                                                                                                                  2020.7373177046877
                                                                                                                                                ],
                                                                                                                                                "value": 2020.7053858473741
                                                                                                                                              },
                                                                                                                                              "subclade_membership": {
                                                                                                                                                "value": "20B/S.484K"
                                                                                                                                              }
                                                                                                                                            }
                                                                                                                                          }
                                                                                                                                        ],
                                                                                                                                        "name": "NODE_0002179",
                                                                                                                                        "node_attrs": {
                                                                                                                                          "clade_membership": {
                                                                                                                                            "value": "20B"
                                                                                                                                          },
                                                                                                                                          "div": 17,
                                                                                                                                          "custom_location": {
                                                                                                                                            "confidence": {
                                                                                                                                              "Brazil": 0.9999999999699215
                                                                                                                                            },
                                                                                                                                            "entropy": 7.568481538412606e-10,
                                                                                                                                            "value": "Brazil"
                                                                                                                                          },
                                                                                                                                          "num_date": {
                                                                                                                                            "confidence": [
                                                                                                                                              2020.4531759630488,
                                                                                                                                              2020.7271186400499
                                                                                                                                            ],
                                                                                                                                            "value": 2020.674551539819
                                                                                                                                          },
                                                                                                                                          "subclade_membership": {
                                                                                                                                            "value": "20B/S.484K"
                                                                                                                                          }
                                                                                                                                        }
                                                                                                                                      }
                                                                                                                                    ],
                                                                                                                                    "name": "NODE_0004224",
                                                                                                                                    "node_attrs": {
                                                                                                                                      "clade_membership": {
                                                                                                                                        "value": "20B"
                                                                                                                                      },
                                                                                                                                      "div": 16,
                                                                                                                                      "custom_location": {
                                                                                                                                        "confidence": {
                                                                                                                                          "Brazil": 0.9990213971273921
                                                                                                                                        },
                                                                                                                                        "entropy": 0.008171023863223088,
                                                                                                                                        "value": "Brazil"
                                                                                                                                      },
                                                                                                                                      "num_date": {
                                                                                                                                        "confidence": [
                                                                                                                                          2020.3781672231537,
                                                                                                                                          2020.717101940777
                                                                                                                                        ],
                                                                                                                                        "value": 2020.6350461171871
                                                                                                                                      },
                                                                                                                                      "subclade_membership": {
                                                                                                                                        "value": "20B/S.484K"
                                                                                                                                      }
                                                                                                                                    }
                                                                                                                                  }
                                                                                                                                ],
                                                                                                                                "name": "NODE_0004222",
                                                                                                                                "node_attrs": {
                                                                                                                                  "clade_membership": {
                                                                                                                                    "value": "20B"
                                                                                                                                  },
                                                                                                                                  "div": 16,
                                                                                                                                  "custom_location": {
                                                                                                                                    "confidence": {
                                                                                                                                      "Brazil": 0.9988511776488216,
                                                                                                                                      "Rio Grande do Sul": 0.0010181783749734989
                                                                                                                                    },
                                                                                                                                    "entropy": 0.009380823872294488,
                                                                                                                                    "value": "Brazil"
                                                                                                                                  },
                                                                                                                                  "num_date": {
                                                                                                                                    "confidence": [
                                                                                                                                      2020.3732766425858,
                                                                                                                                      2020.7115453646563
                                                                                                                                    ],
                                                                                                                                    "value": 2020.6103791203257
                                                                                                                                  },
                                                                                                                                  "subclade_membership": {
                                                                                                                                    "value": "20B/S.484K"
                                                                                                                                  }
                                                                                                                                }
                                                                                                                              }
                                                                                                                            ],
                                                                                                                            "name": "NODE_0004221",
                                                                                                                            "node_attrs": {
                                                                                                                              "clade_membership": {
                                                                                                                                "value": "20B"
                                                                                                                              },
                                                                                                                              "div": 16,
                                                                                                                              "custom_location": {
                                                                                                                                "confidence": {
                                                                                                                                  "Brazil": 0.9989182020791005
                                                                                                                                },
                                                                                                                                "entropy": 0.008906427271974953,
                                                                                                                                "value": "Brazil"
                                                                                                                              },
                                                                                                                              "num_date": {
                                                                                                                                "confidence": [
                                                                                                                                  2020.3534286813422,
                                                                                                                                  2020.706993238596
                                                                                                                                ],
                                                                                                                                "value": 2020.5988513532907
                                                                                                                              },
                                                                                                                              "subclade_membership": {
                                                                                                                                "value": "20B/S.484K"
                                                                                                                              }
                                                                                                                            }
                                                                                                                          }
                                                                                                                        ],
                                                                                                                        "name": "NODE_0004218",
                                                                                                                        "node_attrs": {
                                                                                                                          "clade_membership": {
                                                                                                                            "value": "20B"
                                                                                                                          },
                                                                                                                          "div": 16,
                                                                                                                          "custom_location": {
                                                                                                                            "confidence": {
                                                                                                                              "Brazil": 0.9988234002735229,
                                                                                                                              "Rio Grande do Sul": 0.0010452464183971272
                                                                                                                            },
                                                                                                                            "entropy": 0.009573451691554519,
                                                                                                                            "value": "Brazil"
                                                                                                                          },
                                                                                                                          "num_date": {
                                                                                                                            "confidence": [
                                                                                                                              2020.3501034716728,
                                                                                                                              2020.7018100985697
                                                                                                                            ],
                                                                                                                            "value": 2020.5866952464846
                                                                                                                          },
                                                                                                                          "subclade_membership": {
                                                                                                                            "value": "20B/S.484K"
                                                                                                                          }
                                                                                                                        }
                                                                                                                      }
                                                                                                                    ],
                                                                                                                    "name": "NODE_0004213",
                                                                                                                    "node_attrs": {
                                                                                                                      "clade_membership": {
                                                                                                                        "value": "20B"
                                                                                                                      },
                                                                                                                      "div": 16,
                                                                                                                      "custom_location": {
                                                                                                                        "confidence": {
                                                                                                                          "Brazil": 0.9988224067587183,
                                                                                                                          "Rio Grande do Sul": 0.0010462259322694567
                                                                                                                        },
                                                                                                                        "entropy": 0.009580301490722701,
                                                                                                                        "value": "Brazil"
                                                                                                                      },
                                                                                                                      "num_date": {
                                                                                                                        "confidence": [
                                                                                                                          2020.3020288720138,
                                                                                                                          2020.692746766059
                                                                                                                        ],
                                                                                                                        "value": 2020.561026546939
                                                                                                                      },
                                                                                                                      "subclade_membership": {
                                                                                                                        "value": "20B/S.484K"
                                                                                                                      }
                                                                                                                    }
                                                                                                                  }
                                                                                                                ],
                                                                                                                "name": "NODE_0004210",
                                                                                                                "node_attrs": {
                                                                                                                  "clade_membership": {
                                                                                                                    "value": "20B"
                                                                                                                  },
                                                                                                                  "div": 16,
                                                                                                                  "custom_location": {
                                                                                                                    "confidence": {
                                                                                                                      "Brazil": 0.9989158518857457
                                                                                                                    },
                                                                                                                    "entropy": 0.008922881181819884,
                                                                                                                    "value": "Brazil"
                                                                                                                  },
                                                                                                                  "num_date": {
                                                                                                                    "confidence": [
                                                                                                                      2020.3402311526627,
                                                                                                                      2020.6848012118433
                                                                                                                    ],
                                                                                                                    "value": 2020.5010971405284
                                                                                                                  },
                                                                                                                  "subclade_membership": {
                                                                                                                    "value": "20B/S.484K"
                                                                                                                  }
                                                                                                                }
                                                                                                              }
                                                                                                            ],
                                                                                                            "name": "NODE_0002143",
                                                                                                            "node_attrs": {
                                                                                                              "clade_membership": {
                                                                                                                "value": "20B"
                                                                                                              },
                                                                                                              "div": 16,
                                                                                                              "custom_location": {
                                                                                                                "confidence": {
                                                                                                                  "Brazil": 0.9998924146262204
                                                                                                                },
                                                                                                                "entropy": 0.00111539165447681,
                                                                                                                "value": "Brazil"
                                                                                                              },
                                                                                                              "num_date": {
                                                                                                                "confidence": [
                                                                                                                  2020.3906209212014,
                                                                                                                  2020.5415857075177
                                                                                                                ],
                                                                                                                "value": 2020.4753693867463
                                                                                                              },
                                                                                                              "subclade_membership": {
                                                                                                                "value": "20B/S.484K"
                                                                                                              }
                                                                                                            }
                                                                                                          }
                                                                                                        ],
                                                                                                        "name": "NODE_0002142",
                                                                                                        "node_attrs": {
                                                                                                          "clade_membership": {
                                                                                                            "value": "20B"
                                                                                                          },
                                                                                                          "div": 15,
                                                                                                          "custom_location": {
                                                                                                            "confidence": {
                                                                                                              "Brazil": 0.9990162452764972
                                                                                                            },
                                                                                                            "entropy": 0.008207505527823754,
                                                                                                            "value": "Brazil"
                                                                                                          },
                                                                                                          "num_date": {
                                                                                                            "confidence": [
                                                                                                              2020.3686866840173,
                                                                                                              2020.5317560576555
                                                                                                            ],
                                                                                                            "value": 2020.4572223815692
                                                                                                          },
                                                                                                          "subclade_membership": {
                                                                                                            "value": "20B/S.484K"
                                                                                                          }
                                                                                                        }
                                                                                                      }
                                                                                                    ],
                                                                                                    "name": "NODE_0002141",
                                                                                                    "node_attrs": {
                                                                                                      "clade_membership": {
                                                                                                        "value": "20B"
                                                                                                      },
                                                                                                      "div": 13,
                                                                                                      "custom_location": {
                                                                                                        "confidence": {
                                                                                                          "Brazil": 0.9989071236156909
                                                                                                        },
                                                                                                        "entropy": 0.008982018034008938,
                                                                                                        "value": "Brazil"
                                                                                                      },
                                                                                                      "num_date": {
                                                                                                        "confidence": [
                                                                                                          2020.3067342056397,
                                                                                                          2020.520834151054
                                                                                                        ],
                                                                                                        "value": 2020.427114488036
                                                                                                      },
                                                                                                      "subclade_membership": {
                                                                                                        "value": "20B"
                                                                                                      }
                                                                                                    }
                                                                                                  }
                                                                                                ],
                                                                                                "name": "NODE_0002140",
                                                                                                "node_attrs": {
                                                                                                  "clade_membership": {
                                                                                                    "value": "20B"
                                                                                                  },
                                                                                                  "div": 12,
                                                                                                  "custom_location": {
                                                                                                    "confidence": {
                                                                                                      "Brazil": 0.9985438434228167,
                                                                                                      "Rio Grande do Sul": 0.0013296537045556643
                                                                                                    },
                                                                                                    "entropy": 0.01144483247652563,
                                                                                                    "value": "Brazil"
                                                                                                  },
                                                                                                  "num_date": {
                                                                                                    "confidence": [
                                                                                                      2020.258002641266,
                                                                                                      2020.5088626697332
                                                                                                    ],
                                                                                                    "value": 2020.404921090056
                                                                                                  },
                                                                                                  "subclade_membership": {
                                                                                                    "value": "20B"
                                                                                                  }
                                                                                                }
                                                                                              }
                                                                                            ],
                                                                                            "name": "NODE_0002133",
                                                                                            "node_attrs": {
                                                                                              "clade_membership": {
                                                                                                "value": "20B"
                                                                                              },
                                                                                              "div": 10,
                                                                                              "custom_location": {
                                                                                                "confidence": {
                                                                                                  "Brazil": 0.9947313612206126,
                                                                                                  "Rio Grande do Sul": 0.005133297546086482
                                                                                                },
                                                                                                "entropy": 0.033574641685847395,
                                                                                                "value": "Brazil"
                                                                                              },
                                                                                              "num_date": {
                                                                                                "confidence": [
                                                                                                  2020.1507267399109,
                                                                                                  2020.4763835699412
                                                                                                ],
                                                                                                "value": 2020.3476329774016
                                                                                              },
                                                                                              "subclade_membership": {
                                                                                                "value": "20B"
                                                                                              }
                                                                                            }
                                                                                          }
                                                                                        ],
                                                                                        "name": "NODE_0004099",
                                                                                        "node_attrs": {
                                                                                          "clade_membership": {
                                                                                            "value": "20B"
                                                                                          },
                                                                                          "div": 9,
                                                                                          "custom_location": {
                                                                                            "confidence": {
                                                                                              "Brazil": 0.9806901902019038,
                                                                                              "Rio Grande do Sul": 0.01916541273130804
                                                                                            },
                                                                                            "entropy": 0.09624787075989535,
                                                                                            "value": "Brazil"
                                                                                          },
                                                                                          "num_date": {
                                                                                            "confidence": [
                                                                                              2020.134374590334,
                                                                                              2020.3298303644835
                                                                                            ],
                                                                                            "value": 2020.3261164860787
                                                                                          },
                                                                                          "subclade_membership": {
                                                                                            "value": "20B"
                                                                                          }
                                                                                        }
                                                                                      }
                                                                                    ],
                                                                                    "name": "NODE_0004097",
                                                                                    "node_attrs": {
                                                                                      "clade_membership": {
                                                                                        "value": "20B"
                                                                                      },
                                                                                      "div": 9,
                                                                                      "custom_location": {
                                                                                        "confidence": {
                                                                                          "Brazil": 0.9788619648110954,
                                                                                          "Rio Grande do Sul": 0.02098962156848395
                                                                                        },
                                                                                        "entropy": 0.10337791531383113,
                                                                                        "value": "Brazil"
                                                                                      },
                                                                                      "num_date": {
                                                                                        "confidence": [
                                                                                          2020.136066324769,
                                                                                          2020.3270019457937
                                                                                        ],
                                                                                        "value": 2020.31548806732
                                                                                      },
                                                                                      "subclade_membership": {
                                                                                        "value": "20B"
                                                                                      }
                                                                                    }
                                                                                  }
                                                                                ],
                                                                                "name": "NODE_0004096",
                                                                                "node_attrs": {
                                                                                  "clade_membership": {
                                                                                    "value": "20B"
                                                                                  },
                                                                                  "div": 9,
                                                                                  "custom_location": {
                                                                                    "confidence": {
                                                                                      "Brazil": 0.8878913114034875,
                                                                                      "Rio Grande do Sul": 0.11186787046281796
                                                                                    },
                                                                                    "entropy": 0.352734251815371,
                                                                                    "value": "Brazil"
                                                                                  },
                                                                                  "num_date": {
                                                                                    "confidence": [
                                                                                      2020.1411908188013,
                                                                                      2020.3237416268926
                                                                                    ],
                                                                                    "value": 2020.305155016264
                                                                                  },
                                                                                  "subclade_membership": {
                                                                                    "value": "20B"
                                                                                  }
                                                                                }
                                                                              }
                                                                            ],
                                                                            "name": "NODE_0004095",
                                                                            "node_attrs": {
                                                                              "clade_membership": {
                                                                                "value": "20B"
                                                                              },
                                                                              "div": 9,
                                                                              "custom_location": {
                                                                                "confidence": {
                                                                                  "Brazil": 0.9885293965090943,
                                                                                  "Rio Grande do Sul": 0.011327691079871482
                                                                                },
                                                                                "entropy": 0.06348035135196303,
                                                                                "value": "Brazil"
                                                                              },
                                                                              "num_date": {
                                                                                "confidence": [
                                                                                  2020.1400655816308,
                                                                                  2020.315958558693
                                                                                ],
                                                                                "value": 2020.3015553604935
                                                                              },
                                                                              "subclade_membership": {
                                                                                "value": "20B"
                                                                              }
                                                                            }
                                                                          }
                                                                        ],
                                                                        "name": "NODE_0004094",
                                                                        "node_attrs": {
                                                                          "clade_membership": {
                                                                            "value": "20B"
                                                                          },
                                                                          "div": 9,
                                                                          "custom_location": {
                                                                            "confidence": {
                                                                              "Brazil": 0.9979323521854265,
                                                                              "Rio Grande do Sul": 0.00194009141908407
                                                                            },
                                                                            "entropy": 0.015374017327295438,
                                                                            "value": "Brazil"
                                                                          },
                                                                          "num_date": {
                                                                            "confidence": [
                                                                              2020.140393561005,
                                                                              2020.3114230432852
                                                                            ],
                                                                            "value": 2020.28493431474
                                                                          },
                                                                          "subclade_membership": {
                                                                            "value": "20B"
                                                                          }
                                                                        }
                                                                      }
                                                                    ],
                                                                    "name": "NODE_0004093",
                                                                    "node_attrs": {
                                                                      "clade_membership": {
                                                                        "value": "20B"
                                                                      },
                                                                      "div": 9,
                                                                      "custom_location": {
                                                                        "confidence": {
                                                                          "Brazil": 0.9986606008586902,
                                                                          "Rio Grande do Sul": 0.0012130277564453772
                                                                        },
                                                                        "entropy": 0.010666064484831848,
                                                                        "value": "Brazil"
                                                                      },
                                                                      "num_date": {
                                                                        "confidence": [
                                                                          2020.1422905049994,
                                                                          2020.3064247960704
                                                                        ],
                                                                        "value": 2020.270855824639
                                                                      },
                                                                      "subclade_membership": {
                                                                        "value": "20B"
                                                                      }
                                                                    }
                                                                  }
                                                                ],
                                                                "name": "NODE_0004091",
                                                                "node_attrs": {
                                                                  "clade_membership": {
                                                                    "value": "20B"
                                                                  },
                                                                  "div": 9,
                                                                  "custom_location": {
                                                                    "confidence": {
                                                                      "Brazil": 0.997108397138414,
                                                                      "Rio Grande do Sul": 0.0027575470317944264
                                                                    },
                                                                    "entropy": 0.020385088678061016,
                                                                    "value": "Brazil"
                                                                  },
                                                                  "num_date": {
                                                                    "confidence": [
                                                                      2020.1438136636443,
                                                                      2020.3005713231926
                                                                    ],
                                                                    "value": 2020.2579657312199
                                                                  },
                                                                  "subclade_membership": {
                                                                    "value": "20B"
                                                                  }
                                                                }
                                                              }
                                                            ],
                                                            "name": "NODE_0004089",
                                                            "node_attrs": {
                                                              "clade_membership": {
                                                                "value": "20B"
                                                              },
                                                              "div": 9,
                                                              "custom_location": {
                                                                "confidence": {
                                                                  "Brazil": 0.9820466146977158,
                                                                  "Rio Grande do Sul": 0.017798862401411385
                                                                },
                                                                "entropy": 0.09091394595256105,
                                                                "value": "Brazil"
                                                              },
                                                              "num_date": {
                                                                "confidence": [
                                                                  2020.1431262531,
                                                                  2020.2957355508854
                                                                ],
                                                                "value": 2020.2464521415682
                                                              },
                                                              "subclade_membership": {
                                                                "value": "20B"
                                                              }
                                                            }
                                                          }
                                                        ],
                                                        "name": "NODE_0004088",
                                                        "node_attrs": {
                                                          "clade_membership": {
                                                            "value": "20B"
                                                          },
                                                          "div": 9,
                                                          "custom_location": {
                                                            "confidence": {
                                                              "Brazil": 0.8348865345304003,
                                                              "Rio Grande do Sul": 0.16488469156396826
                                                            },
                                                            "entropy": 0.44989454457595845,
                                                            "value": "Brazil"
                                                          },
                                                          "num_date": {
                                                            "confidence": [
                                                              2020.2059455917818,
                                                              2020.2935993245633
                                                            ],
                                                            "value": 2020.2250695778382
                                                          },
                                                          "subclade_membership": {
                                                            "value": "20B"
                                                          }
                                                        }
                                                      }
                                                    ],
                                                    "name": "NODE_0004043",
                                                    "node_attrs": {
                                                      "clade_membership": {
                                                        "value": "20B"
                                                      },
                                                      "div": 9,
                                                      "custom_location": {
                                                        "confidence": {
                                                          "Brazil": 0.9161790688754169,
                                                          "Rio Grande do Sul": 0.08367384503150176
                                                        },
                                                        "entropy": 0.28914311401033005,
                                                        "value": "Brazil"
                                                      },
                                                      "num_date": {
                                                        "confidence": [
                                                          2020.2045172731955,
                                                          2020.2882099959186
                                                        ],
                                                        "value": 2020.2152364937888
                                                      },
                                                      "subclade_membership": {
                                                        "value": "20B"
                                                      }
                                                    }
                                                  }
                                                ],
                                                "name": "NODE_0004041",
                                                "node_attrs": {
                                                  "clade_membership": {
                                                    "value": "20B"
                                                  },
                                                  "div": 9,
                                                  "custom_location": {
                                                    "confidence": {
                                                      "Brazil": 0.9821637523816461,
                                                      "Rio Grande do Sul": 0.01769452941285644
                                                    },
                                                    "entropy": 0.09037603438050057,
                                                    "value": "Brazil"
                                                  },
                                                  "num_date": {
                                                    "confidence": [
                                                      2020.1993891938296,
                                                      2020.2143848064131
                                                    ],
                                                    "value": 2020.210446123241
                                                  },
                                                  "subclade_membership": {
                                                    "value": "20B"
                                                  }
                                                }
                                              }
                                            ],
                                            "name": "NODE_0004019",
                                            "node_attrs": {
                                              "clade_membership": {
                                                "value": "20B"
                                              },
                                              "div": 9,
                                              "custom_location": {
                                                "confidence": {
                                                  "Brazil": 0.9795069523130004,
                                                  "Rio Grande do Sul": 0.02034631875052889
                                                },
                                                "entropy": 0.10088008755797619,
                                                "value": "Brazil"
                                              },
                                              "num_date": {
                                                "confidence": [
                                                  2020.1880486923462,
                                                  2020.2098569201935
                                                ],
                                                "value": 2020.2074466685565
                                              },
                                              "subclade_membership": {
                                                "value": "20B"
                                              }
                                            }
                                          }
                                        ],
                                        "name": "NODE_0004011",
                                        "node_attrs": {
                                          "clade_membership": {
                                            "value": "20B"
                                          },
                                          "div": 9,
                                          "custom_location": {
                                            "confidence": {
                                              "Brazil": 0.9929506079418169,
                                              "Rio Grande do Sul": 0.006907534913739916
                                            },
                                            "entropy": 0.04270049865284875,
                                            "value": "Brazil"
                                          },
                                          "num_date": {
                                            "confidence": [
                                              2020.1772875708418,
                                              2020.2030887287851
                                            ],
                                            "value": 2020.1907280386806
                                          },
                                          "subclade_membership": {
                                            "value": "20B"
                                          }
                                        }
                                      }
                                    ],
                                    "name": "NODE_0003981",
                                    "node_attrs": {
                                      "clade_membership": {
                                        "value": "20B"
                                      },
                                      "div": 9,
                                      "custom_location": {
                                        "confidence": {
                                          "Brazil": 0.9888469199971511,
                                          "Rio Grande do Sul": 0.011015623548136169
                                        },
                                        "entropy": 0.06203033492332334,
                                        "value": "Brazil"
                                      },
                                      "num_date": {
                                        "confidence": [
                                          2020.1607239909229,
                                          2020.1960680696277
                                        ],
                                        "value": 2020.1824946590734
                                      },
                                      "subclade_membership": {
                                        "value": "20B"
                                      }
                                    }
                                  }
                                ],
                                "name": "NODE_0001908",
                                "node_attrs": {
                                  "clade_membership": {
                                    "value": "20B"
                                  },
                                  "div": 9,
                                  "custom_location": {
                                    "confidence": {
                                      "Brazil": 0.9999855666984566
                                    },
                                    "entropy": 0.00017735679454110076,
                                    "value": "Brazil"
                                  },
                                  "num_date": {
                                    "confidence": [
                                      2020.147079920943,
                                      2020.1691500172105
                                    ],
                                    "value": 2020.157023587055
                                  },
                                  "subclade_membership": {
                                    "value": "20B"
                                  }
                                }
                              }
                            ],
                            "name": "NODE_0001507",
                            "node_attrs": {
                              "clade_membership": {
                                "value": "20B"
                              },
                              "div": 8,
                              "custom_location": {
                                "confidence": {
                                  "Brazil": 0.9977621580207363,
                                  "South America": 0.0019573909133147422
                                },
                                "entropy": 0.016876685262067512,
                                "value": "Brazil"
                              },
                              "num_date": {
                                "confidence": [
                                  2020.1255828452552,
                                  2020.1657619564246
                                ],
                                "value": 2020.1476345965305
                              },
                              "subclade_membership": {
                                "value": "20B"
                              }
                            }
                          }
                        ],
                        "name": "NODE_0001506",
                        "node_attrs": {
                          "clade_membership": {
                            "value": "20B"
                          },
                          "div": 7,
                          "custom_location": {
                            "confidence": {
                              "Europe": 0.07803163325668015,
                              "South America": 0.92188633253801
                            },
                            "entropy": 0.27478715197570636,
                            "value": "South America"
                          },
                          "num_date": {
                            "confidence": [
                              2020.0619097796332,
                              2020.1277065044815
                            ],
                            "value": 2020.1238992364129
                          },
                          "subclade_membership": {
                            "value": "20B"
                          }
                        }
                      }
                    ],
                    "name": "NODE_0001505",
                    "node_attrs": {
                      "clade_membership": {
                        "value": "20B"
                      },
                      "div": 6,
                      "custom_location": {
                        "confidence": {
                          "Africa": 0.003049379713201629,
                          "Asia": 0.00913916619057685,
                          "Europe": 0.8629929229010206,
                          "South America": 0.12287037943476256
                        },
                        "entropy": 0.45878471296944356,
                        "value": "Europe"
                      },
                      "num_date": {
                        "confidence": [
                          2020.042658462913,
                          2020.1216605401398
                        ],
                        "value": 2020.100408115104
                      },
                      "subclade_membership": {
                        "value": "20B"
                      }
                    }
                  }
                ],
                "name": "NODE_0000084",
                "node_attrs": {
                  "clade_membership": {
                    "value": "20A"
                  },
                  "div": 4,
                  "custom_location": {
                    "confidence": {
                      "Europe": 0.9824540531164399,
                      "South America": 0.01749499412434276
                    },
                    "entropy": 0.08869574849861203,
                    "value": "Europe"
                  },
                  "num_date": {
                    "confidence": [
                      2020.011306577911,
                      2020.0657646851184
                    ],
                    "value": 2020.0545173751545
                  },
                  "subclade_membership": {
                    "value": "20A"
                  }
                }
              }
            ],
            "name": "NODE_0000082",
            "node_attrs": {
              "clade_membership": {
                "value": "20A"
              },
              "div": 3,
              "custom_location": {
                "confidence": {
                  "Africa": 0.006224866490526266,
                  "Asia": 0.02241423222660318,
                  "Europe": 0.9451034700373667,
                  "South America": 0.02303061769339765
                },
                "entropy": 0.2760773077834125,
                "value": "Europe"
              },
              "num_date": {
                "confidence": [
                  2019.9660072119796,
                  2020.0591214882302
                ],
                "value": 2020.032673878804
              },
              "subclade_membership": {
                "value": "20A"
              }
            }
          }
        ],
        "name": "NODE_0000081",
        "node_attrs": {
          "clade_membership": {
            "value": "19A"
          },
          "div": 2,
          "custom_location": {
            "confidence": {
              "Africa": 0.18747374657686697,
              "Asia": 0.28394300312140924,
              "Europe": 0.5020227292865052,
              "South America": 0.02506037538590047
            },
            "entropy": 1.1208257051441577,
            "value": "Europe"
          },
          "num_date": {
            "confidence": [
              2019.9522754350003,
              2020.0490093654898
            ],
            "value": 2019.9847241229554
          },
          "subclade_membership": {
            "value": "19A"
          }
        }
      }
    ],
    "name": "NODE_0003964",
    "node_attrs": {
      "clade_membership": {
        "value": "19A"
      },
      "div": 0,
      "custom_location": {
        "confidence": {
          "Africa": 0.0010301366333814689,
          "Asia": 0.9400277205979065,
          "Europe": 0.05751985584149926,
          "South America": 0.0014093965647130468
        },
        "entropy": 0.23888441373809366,
        "value": "Asia"
      },
      "num_date": {
        "confidence": [
          2019.787963005274,
          2019.9711619273146
        ],
        "value": 2019.920432610408
      },
      "subclade_membership": {
        "value": "19A"
      }
    }
  },
  "version": "v2"
}
```
